# Cholangiocyte glycocalyx degradation boosts primary sclerosing cholangitis

**DOI:** 10.1101/2024.06.27.24309484

**Authors:** Friederike Klein, Freya Wellhöner, Anika Freise, Kristina M. Niculovic, Howard Junca, Manuel Vicente, Elina Kats, dos Anjos Borges Luiz Gustavo, Leonard Knegendorf, Karsten Cirksena, Antonia Marie Triefenbach, Franziska Woelfl, Helin Fatma Abdullah, Meike Schulz, Iris Plumeier, Silke Kahl, Iris Albers, Martijn Zoodsma, Marius Vital, Torsten Voigtländer, Henrike Lenzen, Jessica Schmitz, Anna Saborowski, Michael P. Manns, Philipp Solbach, Jan Hinrich Bräsen, Gisa Gerold, Cheng-Jian Xu, Heiner Wedemeyer, Anja K. Münster-Kühnel, Dietmar H. Pieper, Benjamin Heidrich

**Author notes:** These authors contributed equally to this work (Friederike Klein, Freya Wellhöner, Anika Freise).

## Abstract

**Primary sclerosing cholangitis (PSC) is an inflammatory disease of the biliary tract eventually leading to bile duct destruction, liver failure, cholangiocellular adenocarcinoma and/or death. No disease modifying treatments are available**^1^**. Especially cytotoxicity of bile acids, are discussed as potential driver of disease progression**^2^**. Cholangiocytes are protected by a bicarbonate umbrella formed by the glycocalyx, a dense layer of membrane bound polyglycans extending into the extracellular space**^3,4^**. Bile of PSC patients harbors a unique microbiome**^5^**. Here we identified a new factor in the pathogenesis of PSC. The bacterial degradation of sialic acid and galactose are associated with a poor event free survival of PSC patients and could identify bacterial liberation of sialic acid as crucial element in cholangiocyte damage using cell culture experiments, individualized organoid models and liver biopsies. With this study the view on bacteria-host interactions in bile duct associated diseases is widened. Functional patterns of the bacterial community are crucial for bile duct destruction in PSC patients. This opens a new field of diagnostic tools, disease modifying treatment options and identification of patients at risk.**

## Supplementary Information 5 for "Cholangiocyte glycocalyx degradation boosts primary sclerosing cholangitis" (part 1 of 2)

```
>Amuc1835_WP_081429207_Akkermansia_muciniphila_ATCC_BAA_835_VAL_RefGene_NC_010655_1_2229919-2231967
ATGCGTTTATCTTTGAATAAATTAATGGGGCTTGGCCTGTTGTGCGCACTGGGCCTGTCTATTCCCTCCGTTCTCGGCAA
GGAAAGCTTTGAGCAGGCCAGGCGTGGCAAATTTACAACGCTTTCCACCAAATACGGCCTTATGTCCTGCCGGAACGGTG
TGGCGGAAATCGGAGGAGGGGGAAAATCCGGAGAAGCCTCCCTGCGGATGTTCGGCGGACAGGATGCTGAATTGAAACTG
GACTTGAAGGATACGCCTTCCAGGGAAGTCCGGCTTTCTGCCTGGGCGGAGCGATGGACCGGGCAGGCCCCTTTTGAATT
TTCCATTGTGGCCATAGGGCCGAATGGAGAAAAGAAAATTTATGACGGCAAGGATATCAGGACGGGCGGGTTTCATACCA
GGATAGAAGCCAGTGTTCCTGCCGGAACGCGTTCCCTGGTGTTCAGGCTTACTTCTCCGGAAAACAAGGGAATGAAGCTG
GACGACCTGTTTCTTGTTCCCTGTATTCCCATGAAAGTGAATCCGCAGGTGGAGATGGCCTCTTCCGCTTACCCGGTGAT
GGTGCGTATCCCGTGCAGCCCCGTTCTTTCTCTGAATGTCCGGACGGACGGCTGCCTTAATCCTCAGTTCCTGACAGCTG
TCAATCTGGATTTTACGGGTACGACGAAGCTTTCCGACATTGAGTCCGTGGCTGTAATACGGGGGGAAGAGGCCCCTATC
ATCCATCATGGGGAAGAGCCGTTCCCGAAAGACTCTTCCCAGGTTCTTGGTACAGTAAAGCTTGCCGGTTCCGCCAGACC
CCAGATTTCTGTGAAGGGGAAAATGGAGCTGGAGCCCGGAGACAATTACCTGTGGGCTTGCGTGACGATGAAAGAAGGAG
CCTCCCTGGACGGCAGGGTGGTGGTGCGTCCGGCCAGCGTTGTGGCGGGCAATAAACCGGTGAGGGTTGCCAATGCGGCT
CCCGTGGCGCAGCGCATCGGCGTGGCCGTAGTCAGGCATGGGGATTTCAAATCAAAATTCTACCGTATTCCCGGTCTGGC
CCGTTCCAGGAAGGGGACCCTGCTGGCCGTGTACGATATCCGGTACAACCATTCCGGAGACCTTCCGGCCAACATTGATG
TGGGCGTAAGCCGCTCTACGGACGGAGGCCGCACCTGGTCTGATGTCAAAATCGCCATTGATGATTCCAAGATTGACCCC
TCTCTGGGGGCTACCAGGGGCGTAGGGGATCCGGCCATTCTGGTGGATGAAAAGACGGGGCGCATCTGGGTGGCCGCCAT
ATGGAGCCACAGGCATTCCATCTGGGGCAGCAAGTCCGGAGACAATTCTCCGGAGGCCTGCGGACAGCTGGTGCTGGCCT
ACAGCGATGACGATGGCCTGACCTGGTCCAGTCCGATCAATATCACGGAACAAACCAAGAACAAGGATTGGCGCATTTTA
TTTAATGGCCCCGGCAATGGCATTTGCATGAAAGACGGCACGCTGGTCTTCGCCGCCCAGTACTGGGACGGCAAAGGGGT
GCCGTGGTCCACCATTGTTTATTCCAAAGACCGGGGAAAAACCTGGCACTGCGGCACGGGCGTCAACCAGCAGACGACGG
AAGCCCAGGTGATTGAGCTGGAAGACGGCTCCGTCATGATCAACGCCCGATGCAACTGGGGCGGTTCCCGCATCGTGGGC
GTTACGAAAGACCTGGGCCAAACGTGGGAAAAACACCCCACCAACCGCACTGCCCAGCTGAAGGAACCGGTCTGCCAGGG
CAGCCTGCTTGCCGTGGACGGCGTTCCGGGCGCGGGCAGAGTGGTTCTGTTTTCCAATCCCAATACCACATCCGGACGTT
CCCACATGACGTTGAAAGCTTCTACGAATGATGCCGGGTCATGGCCGGAAGACAAATGGCTTCTTTATGATGCCCGCAAA
GGCTGGGGATATTCCTGCCTGGCGCCGGTAGATAAGAACCATGTGGGCGTGCTGTACGAATCCCAGGGGGCGCTGAACTT
CCTGAAAATTCCCTATAAGGATGTTCTTAACGCAAAAAATGCGCGCTGA
>Amuc_0623_WP_012419675_Akkermansia_muciniphila_ATCC_BAA_835_VAL_RefGene_NC_010655_1_731325-732635
ATGAATCTGCACCTATCATCCCTGGCAGCGTTGCTCCTGGCATCATACCTTCCGGCGCAGGCCACCGTACCGGCCCATTC
CCCTTCCACAGCGTTCATCCGGAGCGGCCTCCCGATCGTTGATCTGGATCAATGGACAGAAGCCCAGGTAGTAGTCGACA
AGGAAAAAGGAAAATACCTGGGACATCCAACGACGCTATTGCTGAAAGACGGAAAAACCATTCTGTGCGTTTATCCTAAA
GGGCACGGCTCCGGGGAAATCATCCTGAAGAAATCCACGGACGGAGGCAAAACATGGAGCGAAAGGCTGCCGGTTCCAGA
ATCATGGAAAACCAGCAGGGAAGTACCCACACTATATGAAACGGAAGACTCCCGGGGCAAGCGCCGCATTCTGCTTTTCA
GCGGCATTCAGGGGGGAAACAGAAACACAGCCCCCAGAAACCGGATGGCGGTCAGTGAAGACAACGGAACAACATGGTCC
GAGCTGACCCCCATTCCCAACCAGGTCGGAGGCATTGTTGTCATGAGTGACCTGATTCCTCTAAAAACGGGAAAAGGGCA
TTATATGGCCTCCTACCATGCCAATGCCCGGGGCAAAGACGGACATGGAGAGTTTCACACCATTGAACAATATGTCACCT
TTACGGAAGACGGTGGGCTGACCTGGACCTCCCCCCAGGTCATTTTCCCAGGGACAAGGGACATGCACCTGTGTGAGGGA
GGTTTTGTCCGCAGCCCGGACGGAAAAACAATCGCGCTGCTGTTACGGGAAAACAGCAGGCACCATAACTCCCAGATCAT
GTTTTCCGAAGATGAAGGTAAAACATGGACTCCCCCCAAAGAACTGCCGGCAGCCCTGTGCGGAGACCGCCACCAGATTC
TTCCCCTGCCTGACGGAAGGCTTCTGGTTCAATTCAGGGATGCTCCCCCGACCAGGAAGAAAGGGCAGGCCGCCAGCCCG
ACGGAAGGAGACTGGGTAGCATGGATAGGCCGGTGGGAAGACCTGAAAAACGGCACGGAAGGCTCATATAAAATCCGTTT
TAAGGACAACCGCAACGGTTGGGACTGCGCCTACCCGGCCGCCGAACTATTGCCGGACCATACCCTGGTATGCACTACCT
ACGGACACTTTGACAAAGGGGAATTGCCATACATCCTCTCCGTCAGATTTAAAATCAGCGATACGGACAAGATGGTCAAA
CAATATGCGGGGAACAATCACCCCAAGATCAAAAATGACACAGGAGCGGGAGAAACCGTTTTTGACCCCAATGAGCCGGA
CTCCGTTAATCGCCTTCTGAAACGTCCCTGA
>Amuc_0625_WP_012419677_Akkermansia_muciniphila_ATCC_BAA_835_VAL_RefGene_CP001071_1_c735207-733948
ATGACATGGTTGTTGTGCGGCAGGGGAAAATGGAATAAGGTGAAGAGGATGATGAATTCCGTATTCAAGTGTTTGATGAG
TGCCGTATGCGCCGTGGCATTGCCGGCGTTCGGGCAGGAAGAGAAAACCGGTTTCCCTACGGACAGGGCTGTGACCGTAT
TCAGCGCCGGGGAGGGTAATCCCTATGCGTCCATCCGTATTCCCGCCCTGCTCAGTATCGGCAAGGGCCAGCTTCTGGCA
TTCGCCGAAGGACGGTACAAAAATACCGACCAGGGGGAGAACGATATTATCATGAGCGTCAGCAAGAATGGCGGGAAGAC
CTGGTCCCGTCCCCGGGCGATAGCCAAGGCCCATGGCGCCACGTTCAATAATCCGTGCCCCGTTTATGATGCCAAAACCA
GGACCGTGACTGTCGTATTCCAGCGTTACCCTGCCGGGGTCAAGGAGCGGCAGCCCAATATCCCGGACGGATGGGATGAT
GAAAAGTGCATCCGCAATTTCATGATTCAGAGCAGGAACGGAGGTTCTTCCTGGACGAAGCCGCAGGAGATCACGAAGAC
GACCAAGCGTCCTTCCGGAGTGGATATTATGGCGTCCGGCCCGAATGCGGGAACCCAGCTGAAGAGCGGCGCCCACAAGG
GCCGCCTGGTGATTCCGATGAATGAAGGGCCGTTCGGCAAATGGGTGATTTCCTGCATTTACAGCGATGACGGCGGCAAG
AGCTGGAAGCTGGGCCAGCCGACTGCCAATATGAAGGGCATGGTGAACGAGACGTCCATTGCGGAAACGGATAACGGCGG
CGTTGTGATGGTTGCGCGCCATTGGGGCGCAGGCAATTGCCGCCGTATTGCGTGGTCCCAGGATGGCGGGGAGACCTGGG
GACAGGTGGAGGACGCTCCGGAGCTGTTTTGCGACAGTACCCAGAATTCCCTGATGACGTATTCCCTGAGCGACCAGCCT
GCCTATGGCGGCAAAAGCCGCATTCTGTTTTCCGGGCCCAGTGCGGGCCGGCGCATTAAGGGACAGGTGGCCATGAGCTA
TGACAACGGCAAGACCTGGCCGGTGAAGAAATTGCTGGGCGAGGGCGGTTTTGCCTATTCCAGCCTTGCCATGGTGGAAC
CCGGCATCGTTGGGGTGCTTTATGAGGAGAACCAGGAGCATATTAAAAAGCTGAAGTTTGTTCCCATTACCATGGAATGG
CTGACGGACGGAGAAGACACAGGGCTGGCTCCCGGCAAAAAAGCTCCTGTTCTCAAGTAG
>Amuc_1547_WP_012420583_Akkermansia_muciniphila_ATCC_BAA_835_VAL_RefGene_NC_010655_1_1858942-1860729
ATGAAAAACCTGTTGTTTGCATTGTTGACCGGTTCCTTTTGTTGCTGTTATGCCCAACAGAAGGCCGCACCCGTTCCGGA
ACCTGAAGTTGTCGCCACTCCGCCGGCTGATGCGGGGCGCGGCCTTATCCGTGTGGACTCCCGTGAAATACGCCATTATT
CCGGTACCCGCAAGGAACCGGATTACCTGGTCAGCAGGGATAACGGAAAAACATGGGAAATGAAGGCCGCTCCGGCTGGC
TACCCTCCCAACTACGGTGGCATTCCCAAAGAATCTCCAGCTATTGTGCGCAACCCTCTGACCAGGGAATTCATTCGTGT
GCAGCCTATCGGGGGCTTTGTATTTCTTTCCAGGGGTGGGCTGGACGGCAAGTGGCTTGCCGTCACGAATGACGGCAAAC
TGGAAGAAGACTGGAAAGACCCGGAAAAGAGGAAAAACCTGAAAAAACTGGGCGGCATCATGCGAACCCCCGTTTTTGTG
AACAAGGGCCGCAGGGTGATCGTGCCGTTCCACAACATGGGCGGCGGCACCAAGTTCCATATTTCCGATGACGGGGGGCT
GACCTGGCATGTATCCAGGAACGGTGTTACTTCCCCCAGACATGAAGCCAGGCCCCCCCACCAGGGCGTCAGATGGTTCA
ACAATGCCGTGGAAGCCACGGTTTTGGAAATGAAAGACGGTACGTTGTGGGCGCTTGCCCGCACCTCCCAGGACCAGGCG
TGGCAGGCTTTTTCCAAGGATTACGGGGAAACGTGGAGCAAACCGGAGCCTTCCCGCTTTTTCGGCACCCTGACCATGAA
CACGTTGGGACGCCTGGATGACGGAACTATCGTTTCCCTGTGGACGAATACAATGGCTCTGCCTGAAAACGCCACAGCTG
GCAACGGAACGTGGGAGGATGTATTCACCAACCGTGATTCCCACCACATTGCTATGTCCGGGGACGAGGGCAAAACCTGG
TACGGGTTCCGGGAGATTATCCTGGACGAACACCGCAACCATCCCGGCTATGCTACGCTGGATGGTCCGGAAGACCGCGG
CAAACATCAGAGCGAAATGGTGCAGCTGGACAAAAACCGCATCCTTATTTCCCTGGGGCAGCATAAAAACCACCGCCGCC
TGGTTATTGTGGACCGCCGCTGGGTAGGGGCCAAGACGCGTGCCACGCAGACGGGGAAAGATTTGGATTCCCAGTGGACC
ATTCACACTTATATCCCCCAGAAAAAAGGCCATTGCAGTTATAACCGCAAGCCTTCCGCCGAGTTGGTTCAGGATCCGTC
CGGGGGCACGAAGAAGGTGTTGCAAATCAAGCGTCTGGATGATCCCGAACTGGTCAATGAAAAATCCAATGTGGATTACC
GGAACGGCGGAGCTACCTGGAACTTTCCGAACGGGACCACGGGGCTGGTCAAATTCCGCTTCCGTGTAGTGGACGGGGAG
CAGGCGGATGATTCCGGCCTTCAGGTCTCTCTGACGGACCGGCTGTTTAATGCCTGTGATTCCACTACGAAGGATTATGC
CCTGTTTACCTTCCCGATCAGGCTGAAACCTGCGCCCCATCTGTTGCTGGGGATGAAAAAAGTGCCTTTCACGCCCGGCG
CGTGGCATGAAATTTCCCTTCTTTGGCAGGGTGGGCAGGCCGTGGTGTCTCTGGACGGAAAGAAGGCCGGAACGTTGAAA
ATGGCTAATAAGTCCCCCAATGGAGCCAGTTATATCCATTTCATCAGCACCGGGTCCCAACCGGATGCCGGCATTCTGCT
GGATACGGTGAATGCCCGGGTGAAGTAA
>igc_K01186_195102_CPE0553_71243_Clostridium_Lipid_Metabolism
GTGAAAAGTAAAAAAATTATAGCTACACTTGTTGCAAGTTTAGTTATTTCTAATATGGGAGGATATTTAGTAAAAGCTAA
TCCTAATGTAAATCATAAGGCAGTTATTATAGAAGATAGACAAGCTATTATTGAAACTGCTATTCCACAATCAGAAATGA
CAGCTAGTGCAACTTCAGAAGAGGGCCAAGATCCAGCTTCAAGTGCTATTGATGGAAATATAAATACTATGTGGCATACA
AAATGGAATGGTAGTGATGCGCTTCCACAGAGTTTATCAGTAAACTTAGGAAAAGCTAGAAAAGTTAGTTCTATAGCTAT
TACACCAAGAACAAGTGGAAACAATGGATTTATAACTAAGTATGAAATTCATGCTATTAATAATGGAGTAGAAACTTTAG
TTGCAGAGGGAACATGGGAAGAAAATAATTTAGTTAAAACTGTAACTTTTGATTCTCCTATTGATGCAGAAGAGATAAAA
ATAACTGCAATTCAAGGTGTTGGTGGATTTGCTTCAATAGCAGAGTTAAATGTTTATGAAATCAAAGGCGAAGTAGATGA
AATTGCCAACTATGGAAACTTAAAAATAACTAAGGAGGAAGAAAGATTAAATATAACTGGTGATTTGGAAAAATTCTCCT
CACTAGATGAAGGAACTATAGTAACTAGATTTAATATGAATGATACCTCAATTCAAAGTTTAATTGGTTTAAGTGATGGA
AATAAAGCAAATAACTATTTTTCACTTTATGTAAGTGGAGGAAAAGTAGGATATGAGCTTAGAAGACAAGAAGGAAATGG
AGATTTTAATGTACATCACAGTGCAGATGTTACTTTTAATAAAGGAATAAATACTTTAGCTTTAAAAATAGAAAAGGGAG
TAGGAGCTAAGATATTTTTAAATGGTTCTCTGGTTAAAACGGTATCAGATCCAAATATTAAATTTTTAAATGCAATAAAT
CTTAATAGTGGATTTATTGGTAAAACTGATAGAGCAAATGGGTACAATGAGTACTTATTTAGAGGAAATATAGATTTTAT
GAATATTTATGATAAACCAGTAAGTGATAATTATTTGTTAAGAAAAACAGGGGAAACTAAGGCGCCATCAGAGGATAGTT
TATTGCCAGATGATGTTTATAAAACACAACCAGTAGAATTATTCTATCCTGGATATTTAGAATCAAGAGGATATAGAATT
CCTGCTTTAGAAACAACTAAAAAAGGAACGGTTTTAGCTTCTATAGATGTTAGAAATAACGGAGATCATGATGCTCCTAA
TAATAACATAGATGTAGGTATAAGAAGAAAAGAAGTAAATGGGGAATGGGAAGAAGGAAAAGTAATATTAGATTATCCAG
GTAAATCAGCAGCTATAGATACTTCTCTTATGTCAGCTACCATAGAAGAGAATGGAATTGAAAAAGAGAGAATATTTCTT
ATAGTAACTCATTTCCCAGAAGGTTATGGATTCCCTAATACAGAGGGCGGAAGTGGATATAAAGAAATTGATGGAAAATA
TTATTTTATATTAAAAGATGCTCAAAATAATGAATATACAGTTAGAGAAGATGGAATTGTTTATAATTCAGAAGGAAATC
AAACTGATTATGTAATGAAAAATGATAAAACCCTTATTCAAAATGGAGAAGAAGTTGGAAATGCTTTACTAAGCAATTCT
CCACTTAAGGCAGTTGGAACTGCTCATATTGAAATGATTTATAGTGATGATGATGGTAAAACATGGAGTGAACCAGAGGA
TTTAAATCCAGGACTTAAGAAAGAATGGATGAAATTCTTTGGAACTGCACCAGGAAAGGGAATTCAAATAAAAAATGGAG
AGCATAAAGGTCGATTAGTATTCCCAATATACTATACTAATCAAAATAATTTCCAATCAAGTGCTGTAATTTATAGTGAT
GACTTTGGTGAAACTTGGAAGTTGGGAGAATCTCCAATAGATACAGCTTCTGTAAGCTCTGAAACAGTTTCTTCAGGAAC
ACAGTTGACAGAGTGCCAAGTAGTTGAAATGCCAAATGGACAACTAAAATTATTTATGAGAAATACTGGTTCATATACAA
AGATTGCAACTAGTTTTGATGGAGGAGCAACATGGCATGATGAAGTTCCAGAAGATACTTCTTTAAGAGAGCCTTATTGT
CAATTAAGTGTTATAAATTATAGTGGAAAAATAAATGGTAAAGATGCAATTATATTCTCAAATCCAGATGCAAGTAGTAG
AGTAAATGGAAGTGTTAAGGTTGGCTTAATAAATGAGAATGGAACTTATGACAATGGAGAACCAAGATATGAATTTGATT
GGATTTATAATAAAACAGTTAAGCCAGGTTCATTTGCTTATTCTTGTTTAACAGAGTTACCAGATGGAAACCTAGGATTA
TTCTACGAGGGTGAAGGGGCAGGCAGAATGGCATATACTGAATTTGATTTAAATTACCTTAAGTTTAATGCTTCTGAAGA
TTCACCATCAGCTTCAGTTCAATCAATTGAAGTTTTAGATGAAGATTTAGCTTACAATTCTGGAGAGGAAGTTTCAATAA
AAGTAAACTTTAATCAATTAGTTAGTATCATAGGAGATAGAAAGATAACTTTAGATATAGGTGGAGTAGATGTACCACTA
AATATGGTTAATTATGAAGGGAAGAGCTCAGCTATATTTAAAGGAACTATACCAGAAGGAATTAATCAAGGAAATTATGA
AATAAAGCTTAAAGAAAATAATACTTTAGAACTTAATACTGTTTATAATAAAGTTTCAACTTTCAATGGATTAGATAATA
CAGGAATTAATGTACAGATTGGTGAATTAAAAACAACTGTTGGAAATTCAACCATAAAGGTTAATGATGAAGTTCAAGTT
GGCTCAGCATTTGAAGCTATATTAGGAATTGAAGGATTAAATGGAGATACAGAAGTGTATTCAGCAGAATATTTATTTGA
GTATAATGTAGAAGCATTTATATTAAATGAAATTACTTCATTTAATGATTCTTTATTTGTAAAGAGTAAAGAAGTTGAAC
CAGGAAAAGTTAGAATATTAGTAGCTTCTTTAGGGAATGAAATAGAAAAAGATTCAGATCTAGTAAAAGTTAACTTAACT
CCAAAGATTTCTTCTGAATTAGAAGTTTTAGGATTAACAACAGCTTTAGTAGGAGCTGGAGATGGAAATACTCATGACTT
AGAACTTTCAAGTAAGGAAGTTAAAATTAATGAAGAAGCTTCAGGAGAGATAGTAGTAAATCCAGTACAAAATTTTGAAA
TTCCAGAAATAAATAAGAAAAATGTTAAATTAACATGGAATGCTCCAATAACAACTGAGGGGTTAGAGGGATATGTAATA
TATAAAGATGGAAAGAAATTATCAGAAGTTCCAGCTGAATCTACAGAGTTTGTGGTTTCAAAATTAAATAGACATACTAT
TTACAATTTTAAAGTTGCAGCTAAATATTCAAATGGAGAACTTTCAGCTAAAGAAAGTAAGACTATAAGAACTGCTAGGT
AA
>igc_K01186_195102_CPE0725_393627_Clostridium_Lipid_Metabolism
ATGAATTACAAAGGGATAACTTTAATTTTAACAGCTGCTATGGTTATAAGTGGTGGTAATTATGTATTGGTTAAAGGAAG
TACTTTAGACTCAGGGAAAAATAATAGTGGGTATGAGATTAAAGTAAATAATAGTGAAAGTTTAAGTTCACTAGGAGAAT
ATAAGGATATAAATTTAGAAAGTTCAAATGCTTCTAATATTACTTATGATTTAGAAAAATATAAAAATTTAGATGAAGGT
ACTATTGTTGTAAGATTTAATTCTAAAGATTCTAAAATACAAAGCTTATTAGGAATAAGTAATAGCAAAACTAAAAATGG
ATATTTTAATTTTTATGTTACTAATTCAAGAGTTGGTTTTGAGCTTAGAAATCAAAAAAATGAGGGAAATACACAAAGTG
GAACTGAAAATCTAGTACATATGTATAAAGACGTTGCTTTAAATGATGGTGATAATACTGTTGCCTTAAAGATTGAAAAA
AACAAAGGTTATAAGCTTTTCCTTAATGGAAAAATCATAAAAGAAGTTAAAGATACAAATACAAAGTTTTTAAATAATAT
AGAAAATTTAGATAGTGCTTTTATTGGAAAAACTAATAGATATGGACAATCTAATGAATATAATTTTAAGGGCAATATAG
GTTTTATGAATATATATAATGAACCTTTAGGCGATGATTATTTACTTAGTAAGACTGGAGAGACAAAAGCTAAAGAAGAA
GTTCTTGTAGAGGGAGCTGTAAAGACAGAGCCAGTTGATTTATTTCATCCAGGATTTTTAAATTCTAGTAATTACAGAAT
ACCAGCCTTATTTAAAACAAAAGAAGGAACTTTAATAGCTTCAATAGATGCAAGAAGACATGGTGGGGCCGATGCTCCTA
ACAATGATATAGATACAGCAGTTAGAAGAAGTGAAGATGGAGGGAAAACTTGGGATGAAGGACAAATAATAATGGACTAT
CCTGATAAATCCTCTGTTATAGATACAACTTTAATTCAAGATGATGAAACAGGAAGAATATTCTTGTTGGTAACTCATTT
CCCTTCAAAATATGGTTTTTGGAATGCTGGATTAGGAAGTGGATTTAAAAATATTGATGGAAAAGAATATTTATGTCTTT
ACGATTCATCAGGTAAAGAATTTACTGTAAGAGAAAATGTAGTATATGACAAAGATGGCAATAAAACAGAATATACAACA
AATGCTTTAGGAGATTTATTTAAAAATGGAACTAAGATAGATAATATAAATTCTAGTACAGCACCTTTAAAAGCAAAAGG
GACAAGCTATATAAATCTTGTATATAGTGATGATGATGGAAAGACTTGGAGTGAGCCACAAAATATTAATTTCCAAGTTA
AAAAGGATTGGATGAAGTTTTTAGGAATAGCTCCAGGTAGAGGAATACAAATAAAAAATGGAGAACATAAAGGAAGAATA
GTAGTTCCTGTTTACTATACAAATGAAAAAGGTAAACAATCTAGTGCTGTAATATATAGTGATGATAGTGGTAAGAATTG
GACAATAGGAGAATCTCCAAATGATAATAGAAAATTAGAAAATGGAAAAATAATAAATTCTAAAACCTTATCAGATGATG
CACCTCAATTAACTGAATGTCAAGTAGTAGAAATGCCAAATGGTCAACTAAAATTATTTATGAGAAATTTAAGTGGATAT
TTAAATATTGCTACAAGTTTTGATGGGGGAGCTACTTGGGACGAGACAGTAGAGAAAGATACTAATGTTTTAGAGCCATA
TTGCCAATTAAGTGTTATAAATTATAGTCAAAAGATAGATGGAAAGGATGCTGTTATCTTCTCAAATCCAAACGCAAGAA
GTAGATCAAATGGTACTGTGAGAATTGGATTGATTAATCAAGTTGGAACATATGAAAATGGTGAACCTAAATATGAATTT
GATTGGAAATATAATAAATTAGTTAAACCAGGGTATTATGCTTATTCTTGTTTAACAGAATTAAGCAATGGAAATATTGG
ATTATTATATGAGGGTACACCAAGTGAAGAAATGTCTTATATTGAAATGAATTTAAAATATTTAGAGAGTGGAGCTAATA
AATAA
>igc_K01186_195103_CPF_0985_1818203_Clostridium_Lipid_Metabolism
ATGTATAACAAAAACAACACCTTTGAAAAGAATCTAGATATAAGCCATAAACCAGAACCACTAATACTATTTAACAAGGA
TAATAACATATGGAATTCAAAGTATTTTAGAATTCCCAATATACAATTATTAAATGATGGTACAATTTTAACCTTTTCAG
ATATTCGTTATAATGGTCCTGATGACCATGCTTATATAGACATAGCTTCTGCACGTAGTACTGATTTTGGAAAGACATGG
AGCTATGATATAGCAATGAAAAACAATCGTATTGACTCTACTTATTCTCGTGTAATGGACTCCACAACAGTTATTACAAA
TACAGGTAGAATAATATTAATTGCAGGCTCATGGAATACAAATGGAAACTGGGCAATGACTACCTCCACAAGAAGAAGTG
ATTGGTCTGTCCAAATGATTTATTCTGATGATAATGGATTAACTTGGTCTAACAAAATAGATTTAACTAAGGACTCATCA
AAAGTAAAAAATCAACCAAGTAATACAATTGGATGGTTAGGTGGAGTTGGCTCAGGTATTGTAATGGATGATGGAACAAT
AGTTATGCCAGCACAAATTTCCTTAAGAGAAAATAATGAAAATAACTATTATTCATTAATTATCTATTCAAAGGATAATG
GTGAAACATGGACAATGGGAAACAAGGTTCCTAATTCAAACACTTCTGAAAATATGGTCATAGAATTAGATGGCGCTTTA
ATTATGAGTACAAGATATGATTACTCTGGTTATAGGGCAGCATACATCTCTCATGATTTAGGAACTACTTGGGAAATATA
TGAACCTTTAAACGGTAAAGTTTTAACTGGTAAAGGCTCTGGATGTCAAGGTTCATTTATTAAAGCTACTACTTCAAACG
GACATAGAATAGGATTAATTTCAGCACCTAAAAATACTAAAGGTGAATATATAAGAGACAACATTGCTGTTTATATGATT
GACTTTGATGATTTATCTAAAGGAGTTCAAGAAATATGTATTCCTTATCCTGAAGATGGTAACAAATTAGGCGGTGGATA
TTCTTGTCTATCCTTTAAAAATGGCCATTTAGGCATTGTTTATGAAGCCAACGGAAATATAGAATATCAAGACTTAACAC
CTTATTACTCACTAATTAATAAACAATAA
>igc_K01186_195103_CPF_1759_673932_Clostridium_Lipid_Metabolism
ATGAGGGGTAAAAAAATATGTAAATCCTTAGAGGGAGATGGAGTTTTAAGTTATTCTGTAAAAGAAAGATTTTTTAGTGA
TTTAAAAGAATTTGTAGATATAAGTGAAGATATTAATAAGATTAAAAATCTAAAGGAATTTACTATTGTTATAAAATTTA
GAAGCAATATAAATAGTGGGGATAAAACTTTATTTAGCATATTAAATTCAACAAAAAACTCTAGTGAATTGGTTTTAAGA
TTAAGTGATGGAAAGTTAAATCTTTATATAAGGGAAAATCATAATTTACTTTGTCATATAAAATCAGCAAAAAAATATGG
TGATAATTCTTGGCACATAGTAATTATGTCCTTAGGAGATTGGGGAATAAAACTATATGTTGATGGTAATGAAGTAGGGT
ATTTAAAGAGTCCTATTAATCTTAGTATGATTACAGAACTTAATTCTATGAATATAGGAAGAGCTTTAGATAATAAAGGA
GAAGGTATAAGGCATTTTCATGGGGATATAGATTACTTAGATTTATATGACAGATGCTTAAGTAGAGAAGAAGTAAAGGA
ATTAAGTAAACAAGAAGTAAAAATTGGATATGATATTCCTTTTATAGATTTATCAAAGGATAAGGATAGACAGGTTTTAG
TTGATAAAGAAGAAGGAGTTTACTTAGGACATCCATCAACAGTTCTAATGGATGATAAGAAAACCATGTATGTTGTTTAT
CCAAAGGGACATGGTGTAGGACCAATAGTTCTTAAGAAAAGCGAGGATTCAGGATTAACTTGGAGTGAAAGATTAGAAAC
ACCAGTAAGCTGGAATAATAGTGAGGAAACTCCTATTATATATAAAATAAAGAAGCCAAATGGTATAAGTAGAATTGAAA
TGATATCTGGAATGCCAAGAGGTGGAGAAAAGGGATTTAGAACCTCATATTCAGATGACTGTGGAAAAACATGGAGTGAA
TTTAAACATTATTTTCCTACAGGTAAATATGGAGGAATAGTTGCTCACGCTAGTTTAACTAGGCTTAAGAATAAAAAGGG
AGATATGGATAATAAGTGGCTTGGAATTTTTCATGATCTTAATTATAATAACTGGAAAACTTATTTAAGCTTTGATGAAA
GTGGAGAAGAGGTTTGGACAGAGCCAGTTAGGCTTTTAGAAGAGCATAACTTAATAGAAAAGACTGCACAGTTATGTGAA
ATTGAAGTATTACGTTCTCCTGATGGAAATCAATTAGCTTTAATAGCTAGATCACAAGGTAAGAAAAACAATTCTATGAT
TGCATTTTCCAATGATGAAGGTGAAACTTGGACTGAGCCTTTAGAACTTCAAGGAGCTTTAATGGGAGAAAGACATAAAG
CAACTTATGATCCTATATCAGGAAGACTACTAATAACTTTTAGAGAAATAATAAGAGATTCAAAGAAAACAGGAGATAAA
AATGACTGGGTAGCTGGTCACTGGGTTGCTTGGGTAGGAACCTATGATGATTTAGTTCATAATAGAGAAGGGCAATATAG
AATAAGACTTATGGAAGATTTTACTCCTACTGAAAAATCAGGAGATTGTGGATATGCAGGAAACGAAGTTTTAGATGATG
GAACTTTTGTATTAACTTCCTATGGCTATTGGGAAAAAGATTATAACAAGCCATATATAAAAAGCTTAAGAGTAACTTTA
AAGGAAATTGATGAAATAGTTAGAGAGATGGTATAG
>igc_K01186_272559_BF3710_1858027_Bacteroides_unknown
TTGATACGGAAGTATAATAATTTAAAGCATAAGTTTATGAAGAACACAATCTTGAAACTGTTTCTATTGTTTTGTGCTGT
TCCTTCAATCGGACAAAATGTCCACCCCAATCTGCCTTGGATCGACATATCGGGGCAGCGTGAACGGCAGGTGACAATAG
CTCCGGGCAGGCCGGATTTATATAACGGACATCCTACTACTGTAATGATGGATGATCATAAGACTATTCTTTGTACCTGG
TCTTACGGGCATGGAGGTAAAGCGTCTTTCATAGCCGAAAGTAAGGATGCCGGGCTGACTTGGAAAAATGGTAAAACCCC
TGCTGACTGGCAGACGATGAGCAATTGTCCCAGTATTTATAAACTGACGGATAAGCAGGGGAAAGAGCGTGTCTTTGTGT
TTAGTGCCTGGCCGGACATGCCTATGACTTATAGTGAAGACGGAGGGAAGAGCTGGAGTCCGGTCCGTAGTTTGAATAAA
CCTTGTGTGATGGCGTTTTCAAGCATTGTAAAATTGAAGAATGGCGATTATCTCGGGTTGTATCACCGTGGACTGAATGA
TCGGGATCGTCCTCCGTTGACTTTGTGGCAATCTGTCTCACATGACGGAGGATTGACCTGGAGCGAGTCGGTGAAAGTAG
GCGAGATGGAGGGGCGTTCACCCTGTGAACCCTGTGTCTTCCGCGCTCCCGATGGCAAACGGCTTGTCTGTGTAGCGCGT
GAAAATAACCGGGTAGGCAATTCTCTGATGATGTTTTCTGATGATGAGGGAACCACCTGGTCTCCTTTGCAAAAAACTCC
CTGGGGCCTGACCGGAGACAGGCATGTAATAAAGTTTACTCCTGACGGTCGTATGATTGCCGTCTTTCGGGATATGGCTC
CCAACAGTCCGACGAAAGGGCATTTTGTAGCCTGGGTCGGTAATTATAAAGATTTGCTTGAGGGAACTTCCGGACAATAT
AAAATAAAGCTTTTACATAGTTATGCCGGTTCGGATTGTGGATATCCCGGTCTCGAAATCCTTCCGGATGGGACTATTGT
CGCCATCACTTATGTTAAAATGCGGCCGGGCCCTGAACAACACTCCATTGTCGGCGTACGCTTCAAACTTGAAGAAACTG
ATAAAATGCTATATTAA
>igc_K01186_391904_BLIJ_0651_301837_Bifidobacterium_Lipid_Metabolism
TTGACCATGGCAGCATCCAACCCGATCAGCTGGTCACAGCGAACATTCCCCTCACCCGAAGGCACGATCGCGTGCAGATT
CCGCGCACACGCGGACGGCCGCATCTTCGATGCCGTCAATGGATCGGCGAATGACGCGCCGCTCCTCATATGCGCCATCG
AACATGACGCTCTGCGCGTGCGCGCGACGACGCCACGACAGCACGTCGATTTCGACATCGAGGACACGACGGGGATAGCC
GACGGCGCCATGCACACGTTCGCGCTCACATTCGGCGAGTTCGGCACGCGCGTCTACCTCGACGGCTCCCAGTGCTTCAG
CGGCACGGCGAACCTGTGCCCCACGACGCTCACCGGAACCGAGGGGTCAGGCCAAGGCGCGATTCGCCTCGCGGGCCCGT
CCATCGACGTGACCGACATGCGTCTGCATGCAATCCCCCTCACCTCCGAAAGCATCGCCGCCTTGACGCCGAGACCCGCA
CCGGACATCGACTTCGCCGCGGCCCAGCTCGCCCCGCGAGATGTGCGCCGCGTGCGCACGCTACGTTCCGGCACGATCTT
CATGCATTTTCGTGTGCGCGGACCCCGCCAGTACGGCACGCTTCTCGCCGCCGGCGAGCGCGGCGAGGAACGCCTCGCCG
TCTCGATCGACGACAACGGCATCACGATGACGGCCGCGGATGGCCTGTATGAGCCATCCACCTACCATGCGCGCGGCGCA
TGGGATGACGGCCGATGGCATGATCTGTCGATTCGTTCCGCGCGTGGCGCCATCGACATGTACGTCGACGGCTGGCACGA
ACTGCATCAAGCGGGACAGGTGTTCTTCGGCGACTGGCCGCAACTGGATGAGGTGGCCATCGGGCAGAACACGGAAGGCG
TCAGGCTCATGGGCGAGGTGCGCAACGGCGGCGTCTTCACGACCCCGCTCACCGACGGCGCGATCCGCAGGCTTTCGGAC
GCACCGGCGCTAACGACGACCGCACTGTTCGACAAGGGTTACCACGGATCCGTGAGTTATCGCATCCCCTCGATCATCCG
CACCCCTCATGGCGTGGTCGTCGCCGGCGCCGACCAGCGCACCGCGATTGCGAATGACGCGCCGAACCACATCAACTTCG
TCATGCGCAGGTCGCTTGACGGTGGCCGCACCTGGCTCGACATGCAGACCGTGATCGCCAATCCGGGCGAAGGCGTCGAC
GGCGCGTGCACAATCGACTCATGTCTTGTATGCGACGAACGCAATGGCCGTCTCACCGTCCTCATCGACCGCTTCGCCGG
CGGCGTCGGGTTGCCGAACAACACGCCCGGCACCGGGGTCGACCGGCACGGGCGACCGTGCCTGTACGATCGCGCAGGCA
CACGCTATGTACTCGCCGATGACGGCACGGTGCTTGACGGCGGCGGCGAGCGCACCGGATACCGGGTCGACGCGCACGGC
AACGTGACGCACGAGGGACGGGCCTCGGGCAACATCTACCTCAAGGAGGGCGCTGACCCCGACGAATCACTGCTCATCGA
ACGCACGAGCTTCATCATCGAACTGCATTCCGACGATGACGGCGAGACGTGGAGCACACCACGCAACATCAACCACATGA
TCAAGGAGGATTGGATGCACTTCCTGGGCGTCTCGCCCGGCAACGGCATCCAGCTCCAGGCCTCCGAACATCGCGGGCGT
CTGCTCGTCCCGTTCTACTGCACCGGCGCCTCACTCAAGCATTACTCGGGCGGAGCGCTCATCAGCGACGATGGCGGCGA
CACATGGCGACGTGGTTCGATGATCAACGACGGCCGCATCGTCAACGGCACCGCCGTCGACCCGAAGAACATCCGGGACG
ATGACGCGACCACGCACGAATCCGTGTTCGTCGAGCGCGCGGATGGCACCGTCGTGTGCTTCTTCCGCAACCAGAACCAT
GCCGGGCGCATCGGCGTCGCGCTCAGCCACGACGGCGGCGAGACATGGGATGACCTGTACTTCGACAAAGACGTCCCCGA
CATCTTCTGCCAACCGAACGCCGTGGCCTGCGCGCCGCGATCGGACACGATGGTGTTCGCGAACGCAAGCCAGATGCTGC
CGTATCGCGGCAACGGGGTGCTGCGGCTGAGTCTGGACGGCGCACGCACATGGGCGGCGCATCGCTGCATCAACCCCTAT
CATTACGGCTATCAGTGCATGACGATGCTGCCGGACGGCGAACTCGGATTACTCTGGGAGCGCGAGACCGCGGGATTGTA
CTTCACCACGCTGCCGTTGAGCGTATTCGGCGCGGCCGAAACGCACTGA
>igc_K01186_391904_BLIJ_2422_1701368_Bifidobacterium_Lipid_Metabolism
ATGACGGAGAACGGGATGATGAATACGAACAATACTGTGTGCGGCGCGAACCATGACGGAGCGATGAGTCTGGCGGCCCC
AGGCGATTACGGTGTGGCCTGCTACCGGATTCCGGCCCTTGCCGAGGCGCCCAACGGCTGGATCCTCGCGGCGTTCGACG
CGCGGCCCCATAACTGCCAGGATGCCCCGCAAGCCAATTCGATCGTGCAGCGTATCTCCAAAGACGGCGGCCGGTCATTC
GAGCCGCAGCATGTTGTGGCCGCCGGGCATGATGGCGTCGACAAATACGGGTATTCCGATCCGTCCTATGTGGTGGACCG
GCAGACGGGAGAGGTGTTCCTGTTCTTCGTCAAATCCTATGACGCCGGTTTCGGAACCTCCCAGGCGGGCGTCGATCCCT
CTGCGCGTGAGGTGCTTCAAGCCGCCGTCACCAGTTCCATCGACAATGGCGTGACGTGGAGCGAGCCGCGCATCATCACC
GCCGACATCACGAACAGCGAATCATGGATTTCACGGTTCGCTTCTTCCGGTGCCGGCATCCAGCTCACGTATGGCGAGCA
TGCGGGGCGCCTGATCCAGCAGTACACCATCAAGGAGCTCGACGGCCGCTACCGTGCGGTATCGGTCTTCTCCGACGATC
ACGGTGCAACCTGGCATGCAGGCACCCCCGTCGGCGATCACATGGACGAGAACAAAGTCGTGGAACTTTCCGATGGCCGT
GTGATGCTGAACTCGCGTTCCTCCGATGGAAACGGTTGCCGCTATGTCGCCATCTCCCGGGACGGTGGCGCCACGTATGG
TCCGGTGATCCGTGAAACGCAGCTGCCCGATCCCGAGAACAACGCGCAGATTGCCCGTGCGTTCCCCGATGCCCCCGAGG
GGTCGGCGCAGGCCAAGGTTCTGCTGTATTCCTCCTCGTCGCCTTCGGACAGGATCGATGGTCTGGTGCGCGTCTCGATC
GATGACGGCAAGACCTGGAGTGCCGGCCGACGGTTCACGACAGGGCCGATGGCGTATTCGGTGATCGCCGCATTGAGCCA
CAAGGCCGGCGGCGGCTATGGCCTGCTGTATGAAGGTGATAATAATAACATTATGTACACCCGTATCTCGCTCGACTGGC
TCAACGGCCAGCTGAACGTCGACGGAATCGGCGGTTTTCCGCTGTCTGGTGAGGGAGGGTGCTGA
>igc_K01186_398513_BBNG_01313_204346_Bifidobacterium_Lipid_Metabolism
ATGGTGAGGAAGCCATGCCGTCCCATAGGTGGAACGGCGGTCGGGGCCCAAAGTCGTGACCCGGCGTTGCACAGGAGAGG
AACACACATGGTTCGTTCGACCAAGCCATCGCTGCTGCGCCGTCTTGGCGCGCTGGTGGCGGCTGCTGCCATGCTGGTGG
TACTGCCCGCAGGGGTATCCACCGCGAGTGCGGCCAGCGATGATGCTGACATGCTCACCGTCACGATGACGCGTACCGAC
GCCCTCGGCGACGAGGTATATGTCGGTGACACGCTCACCTACAGTTTCACCAACACCAACAACACGAGTTCGGCATTCAC
CGCATTCCCCGCCGAGTCGAATCTGAGCGGTGTGCTGACCACAGGAACGCCGAACTGCCGTTATGAGAACCTTGCGGGAG
GCGCTTCCTACCCTTGCTCCACGGCCAGCCACACCATCACTGCGGATGATCTCACGGCCGGCAGCTTCACCCCGCGTACC
GTGTGGAAGGCCACCTCTGACCGAGGGGGCACTCAGGTGCTGCAAGACAACATCGTCTCCACCGGCGATACCGTCACCGT
GAAGGAAGGCAAGCGCCCCGATCCGGCCACCATCCCCACAGACCGTGCCGATGGCGAGGCCGTGCGCCTGGCCACCGCCC
GCCAGAACCTCGGTACCGAATGCTACCGTATTCCGGCGCTCGCCGAGGCGCCCAACGGCTGGATCCTCGCCGCATTCGAC
CAGCGTCCCAATACGGCGATGGCCAACGGCAGCGGCGTCAAGTGCTGGGATGCCCCGCAGCCGAACTCCATCGTGCAGCG
CATCTCCAAGGATGGCGGCAAGTCGTGGACGCCGATCCAATATGTCGCGCAGGGCAAGAACGCCCCGGAACGCTACGGCT
ATTCCGACCCATCCTATGTGGTCGATGAGGAGACCGGCGAGATCTTCCTGTTCTTCGTTCACTCGTACAACAAGGGCTTC
GCCGACTCTCAGCTTGGCGTCGATGAGAGCAACCGCAATGTGCTGCATGCGGTCGTCGTCAGCTCAAAGGACAACGGCGA
GACGTGGAGCAAGCCGCGTGACATCACCGCTGACATCACCAAGGGTTACGAGAACGAGTGGAAGTCCCGTTTCGCCACCT
CCGGCGCCGGCATCCAGCTCAAGTACGGCAAGTACAAGGGTCGTCTGATTCAGCAGTATGCCGTGGGCCGTACGACCGGT
TCGAACGCCGCGGTATCCGTGTACTCCGACGACCATGGCAAGACCTGGCAGGCCGGCAACCCGGTGACGGGCATGCTGAT
GGATGAGAACAAGGTCGTGGAGCTGTCTGATGGCCGTGTGATGCTCAACTCCCGCCCGGGTAACGGTTCCGGTTACCGTC
GCGTGGCGATTTCGAAGGACGGCGGCGTGAACTACGGTACGGTCAAAAACGAGACGCAGCTGCCGGATCCGAACAACAAC
GCGCATATTACGCGCGCGTTCCCGAACGCTCCCGAGGGTTCGGCGAAGGCGAAGGTGCTGCTGTACTCGTCGCCGCGCGC
GAACAACGAGGGCCGTGCGAACGGCGTGGTCCGCATCTCGCTCGATGACGGTACCACGTGGTCATCCGGAAAGCTGTACA
AGGCAGGCTCGATGGCCTACTCGGTCATCACCGCGCTGAGCGGTGCCGCTGGCGGTGGTTATGGTCTGCTGTACGAAGGC
GCTTGGGTCACCGGCGGCGGCATTGACAGCCACGACATCATGTACACGCACATTTCCATGGATTGGCTCGGCTACCTGTC
CGCCACCGCAGACGACGTGACCGCTTCGGTTGAAGAGGGTGCCAGCACGGTGGACGTGACCGTTCCGGTGAGCAACATCG
GTTCTGTGGATTACACCGGCGTGACGGTGACTCCGGCCGATCTGCCGACCGGATGGTCTGCCTCTCCGGTGAACGTGGGC
GCTCTTGCCAGCGGCGCGTCCAAGGACGTGACCGTCACGGTGAATGTTCCCGCAACTGCCAAGAAGGACGATGTCGCCAA
GATCGTCCTGCGCGTGACCGGCACGTCCGCTGCGAATGCCGACGCCACGACCGGCTTTGACGGCTCCATCACGGTGAACG
TCACCGAAAAGAGCGAGCCCGATCCTGAGCCGGAGCCGACCATCACCGGTGTTTCGGCGGTGACGTCGCAGGCTGGTGTG
AAGGTCGGTGACGTGTTTGATGCGTCGAAGGTGTCGGTGACCGCGGCGATGAGTGATGGTTCGTCGAAGGCGCTGGCTGC
CGGCGAGTATTCGCTGTCGGCTGTGGATGCTGACGGCAAGGCGGTCGATTTGGCTGAGCCGTTCGCGGCGGCTGGTGTGG
TGACGGTCACGGTGAGTGTGCCTGTGGAGGGTGCGAATCCGTTGACGGCATCGTTCACGATTGACGTGGCCGAGAAGAGC
GTCGACCCTGAGCCCAAGCCCGAACCCAAGCCCGAACCGGAGAAGCCGGCCGGCCCGAAGGTCGACGTGCCCACCGAGCA
GCCCGGCCTGTCCAAGACCGGCGCTTCCACGGCAGGCATGTCCATCGTGTTCGTCTTGTTGGCGCTGTCCGGTGTCGCGG
CGTTGTCGCTGCGCCGCCGCTCCGCTCACTGA
>igc_K01186_411460_RUMTOR_01211_9286_Blautia_Metabolism
ATGGTTCTGTATGAGTATGTGGGCAAAATGCTAAGAAAGGAAGGGAAAATAGTTGTGGAAAATGTCAAAAAACTAATGCG
AAAAGCAATGGGAATTGTTTTAAGTGTTGTGCTTACATTAGGGTGTATTCTAGGAAGCGGCACGATCGCATGGGCAGAAG
GTGAGACGGCAGATGCCGCCGCGAAGATCAAGGTGGCATGCGTGGGAGACAGCCTGACGGAAGGGTACACTTCGACGGGC
GCGAATTCAGGAAAGAAAGGACCAAATGCATATCCGGCACGTTTGCAGAGTTTACTTGGAAGCGGATATGAAGTAAAAAA
CTTTGGGGAAACAGGTGCGTTTTTGATGGAGGGGACAAGTAATCCATATAAAAGCGGTACAGAATACGAACAAAGTAAAG
CTTATAATGCAGACATTGTAATTATTATGCTTGGAACGAATGATTCCAAAAACTGGAACGAAGAAAATTATAAAACACAG
ATGACAGCGTTTTATAATGAGTATAAGACGGAGAATAACAAAGTTATTTTTGCCACGTCTCCGAAATGTTATCAGACGAC
GGGAAACGATATCACTCAGGAAAAGGTCGAAAAAGTCTATCAGGCTCAGAAGGCATTGATTAAAGAAAATGCCGCATGGG
ATTTCATTGATATGTATGAAAAGACCGAAGGAAAAGAAAATCTTTATAATACAGATAAAGTACATTTTACAGATGCAGGA
TATCTGTACATAGCAGAATGCATGTATGAAAAGATTACAGGAAAAAAAGCTCCGATTGAAGAAAAGGTGAAAATTCCGCA
TACACAGCAGAGCGGAGAAACAAACTACTTCACATTCGCAGAAGGAAAATGGGAGGCAGGAGATGCGCAGCATACATGGT
CAAAAAAAGTAGATCCGGCGCATCCTGAAGCAACCTATTATGAAGTGAAATTTACAGGACATAAGATCGATATCTATTCC
GGTAAAAACAGAATGATGGGAAAAGTGAAGTATCTGATCGACGGTGAGGAAAAAGCAGAGGGAGACCTTTATAATGCTAC
TAATATCAATTCTACATTCATTACAACGATTTCCGATTTAGAAGAAAAAGAACACACATTAAAAGCGGTGGCTACAGGGG
AAAGAAATGCATCAGGAACAGGTTCGGACATTCTGATCGATGCCGCTGAGGTGTATGTATATACTTACAGAGAACCGGAA
GAAGCAAAACTTCACGGAACAATTACAGATAATAATCTTCAGTATACCCAGGATAAATTAACTGAGGTAAAAGCAGCAAA
CAAAACAGAAGATACTTTGAATGCATGGAAGAATGATACGGTTACTTCTGAGATTTCTTTAGCTTCGATAGATTCTTCTT
ATACAGATGTAACAGCGACGGCAAGTGATTTCACCGGAAACGGCAATACGATTCCGAAAGCAAATGTGGATTTAAAATTT
ATTAAATCAGTTCAGGCTTATACAGGAATGCCGGGATACGGTGATCCTGACAGAGAAGTTCCGAAAGGAAGCAGACAGGA
AGCAAATGAAGTGCTTTATCAGGATGCCGGAACAGCGATGAATATTGGAACGAACAAACTTCAGAATATCTGGGTATCTG
TGAAAGTTCCGGCAGGAACAGCGGCAGGTAGTTATACAGGAACGGTTACGGTAACGGCAAAAGAATTAGCAGAACCACTT
ACATTTACTTATACGTTAAAAGTTGCTGATGCAGAACTTCCGGATGCGACGAAGTTTAAAGATGGTTTTGATATGGAATT
GTGGCAGAACCCGTATCGTATCGCAGAATATTATGATGTAACGCCGTTTTCTGAAGAGCATTTTGAAATTTTAAAATCCC
ACATGGGATTATATAAAAATGCCGGCGGACATGCCATTACAACTACAATCGTAGAAGAGGCGTGGGCAGGCCAGACATAC
GGGGAAGGAACTGTTAAATTCCCTTCTATGGTTAAATGGACAAAGAGAGCGGATGGAAAATGGAGTTTTGATTATACGGA
TTTTGATAAATGGGTAACGTTTAACAAAGACGTTATGAAAATCGGGGACAAGATCGTATGTTACAGTATTGCGCCTTGGA
CAAACTCAGTTGTTTATTATGATGAAGCGACAAAGACAACAGTAAAAAAACGATTGACTCCGGGTTCAGAAGAATGGACA
ACGATATGGACGGCATTTCTGAATGATCTTGCAGACCATTTATATGAAAAAGGCTGGTTTAACGACGCTTATATCGGTAT
CGATGAAAGAGGATTTAATAAGGCGGCGTTTGATTTGATCGATTCAATTAAACGCGGCATTCCGACACCTTTGAAATTAA
AGAGTGCGGGAGCGATGGATGGATTTGTTGAGAAAAAAGATCTTGCAATGCGCGTAGACGACCTGAATGTAGGTTCTATC
GCGGTAAAGGCCCATCCTCAGCAGTTTGAAGAAATAAGACAGGCTCGTGAAGATGCGGGACTTCGTACAACTATTTATAC
ATGTACAGGTCATAAACCGGGTAACTTTTCATTAAGTGCGCCGGGAGAAAGCTACTGGACAATGATGTATTCTTATTCCG
TAGGCGGAGAAGGATATCTTCGCTGGGCATATGACTCATGGGTTGAGAATCCATTGGAAGATACGACTCACAATGCATTT
GAAGCCGGGGATTGTTTCCTTGTATTCCCGGATGATTCTGAAGCAAAAGTTACAAAATCAAGTACACGTTTTGAAAAAAT
GGCAGAAGGTGTACGCGATGTAAATAAACTTATTAAAATGAAATCAGATGTTCCGAGCATGGCGGCAAAAGTGGATGCTT
TGATGGATTCTGTAAAACCGACTTATGCATCAAGCGCGTATTATCTGACAGATGCGGGAAAACAAGAACTTGCGTCGGAT
ATGAATACGATCAAAACAAAAATTGCCGAGCTGACAGAAGAATATGTCGCATTAAAGAAAGCGGGAGTGACCGAGGTTGA
CTCAGTATCGATCAACGGAGAGAAAGAGGTTGAATTACAGCAGGGAGGTACAACTCAGCTTGAAGTTACAGTCCTTCCGG
AAAATGTATTGAATAACACAGTCACATGGTCGACCGATAATCCGGCAGTTGCAGTTGTGAAAGACGGAGCGGTAACTGCG
AAGGGATCAGGCCGCGCTGTTATTACGGTGACATCTAACCAAAATGAAGAAAAGAAAGATTCTGTTACGATCGTTGTAAA
AGAAGCTGAGGTTGAAGAAGGAGCGCAGGTTTCTTACTATTCATTTGACGATGTGAAAGGACAGAAGTTAGAGGATGAAT
GGGGAAAACGTGACGGTACTCTTGATGCTTCCTGCACAACCGAAGCCGGCAAATCAGGAAAAGCGCTGAACGTAACACAA
GACGGAAAAGGTGCAGTGATTACGCAGACGGCAGGCGATCTGAATGACAAAGACTGGACGATTTCGTATTGGGTAAAGAC
TACGTCAGAATTTAATAAAGAGATTTCTGTATTGGAAGATTCCACAAAAGCATTTTCCTTCTCATTGAAGATGGCGGCAG
ACAGAGTATCCGGATTCCGTGTAGGAAATAATGGCGGAGACGTCTTGTCGTATCAGTATGATTTCGAGAAAGACAAGTGG
TATCATATTACATGGGTGCAGGATAAAGATCAGGGTCTTGCCATGTATGTAAACGGTACAAGAGTCGGTGATATCAATGC
ATGGACAAAAAATAATCCTATTAAAACACCTGCGGATGTGATCGGCGGTACTGGATTTACAGGTCTGATCGATGAAGTGA
AAGTTTATAACCGTGTATTGAATGAAAGTGAAATACTTTCCGCAATGAAAGTAAAAGGATTAAACATTGCGGATACGAAT
CCAACGGTAAATATCGGAGAAACGTATCAGATTACAACAAACTTGATAACAGACGCCGAAGATAAGACGATTACATATGT
CTCAAACAAGCCGGAAATTGCAAGTGTAAATGAGGACGGTTTAGTAACGGCGAACAAGAAAGGAAAAGCGGTCATTACTG
TAACAGGCGGCGGATATACGGAAAAAGTTACAGTAAACTGTAAGAAAGTATTGTATGCAAATTCAAGGATTCCACAGTAT
GAATTGGCGGATAAATATCTGAAAGATATTGAAAAAGCTCCGAATACACCTAGACAGTATCTTGGACAGCCGGACATGGT
TCAGACAAAGACAGGCAGACTGATTACTGCTTATCCGACAGGACACGGTCATGGACCGATTATTATGCAGATTAGTGATG
ATGAAGGCGAGACTTGGACGGAGAAGAAAGATATTCCGGCATCGTTTGCAACTTGTCAGGAAACACCTACCTTATATACA
TTGGATATGGGTAATGGAAAAGAAAGAATTATGCTGATTTCAGCATGTCCGAACTGGGATTTACAAAGAGGCGGATGGGA
TACTGCCTACTCTGATGATGACGGAGAAACTTGGACAGAATATAAGAATCACTGGCCTTCTTTTGACGGAGCAGAGAAAA
AACATACAATCGTAGCAATGGCAAGTCTTGTGCAGTTAAAAGATGAACAGGGAAATTACATTCAGAAATGGATGGGTGTT
TTCCATGATTATGGTTATGTCAACTTCAAGAGCTATCTGACATTTGATGAAGACGGAAATGAACAGTGGAGCGAGCCGGA
AAGATATTTAGCTGATTATAGAAGTATCGAAAGCAAATATGGAATCTGTGAAGTCGGAATGTTCCGCTCACCGGATGGAA
AACGGATCATGGCGCTGGCAAGAAGTGATAAAAAACCAAACTTATCCGTGATGTTCTATTCTGATGATGAAGGAAAAACA
TGGAGTAAACCGGAAGAAATGCAAGGTTCGCTTGCAGGGGAAAGACATAAAGCTGTATATGATCCGATCAGCGGACGTCT
TTTGATCACATTCCGTGAGATCGTATACAAAGACGGTAAGCTTGATAACAACTGGATGGCAGGCGACTGGGTTGCATGGG
TTGGAACATATGAAGACCTGTTAGAGCAAAACGAAGGTGAATACCGTATACTGATCGAAGAAGACTGGGCAATGAATGCA
AAATCCGGTGATACGGGATATGCGGGAATTTTAGTTCTGGATGATGGAACATTTATCATGGATTCTTACGGACACTTTGA
CGAAGAGTTTTCTAAGAATGCATTTGAATCAGGTAATTATAATGTAAGAACAGATTTATGTTATATCAAACAGGCAAAAT
TCAAACTTGGTGAAATCGAGAATGAAAACGGTCTGATTGACAGAAGCGCCCTGGAAGCAAAAATCAATGAAGTAAAAGAT
ACGTCGGCAGAAGGGTACACAGACACTTCTTATGCGGCATTTGCAAAAGCGCTGACGGATGCACAGACAGTATTTGCAGA
TTCTTCCGCACAGCAGATTCAGATTGATGAAGCGCTGAAAGTATTAACTTCAGCATTTGAAGGTTTGGAAGAAAGACCGG
TAGAACCGGAGAAACCGACGGTAGAAAAAGTTGAAATTAAAGCAAATCCTGCTAAGACAGAGTACAAAGAAGGGGAGAAA
TTCGACCCGGCAGGACTTGTGCTTACAGTGAAATATAACAAAGGCGAGGACAAAGAAGTAGCTTACAGTGATGCAACAAA
GGCAGACTTCGCATTTAATCCGTCACTTGATACAGCGCTTACAGAAGGTGTGAGCAAAGTTGATGTAACATATGCGGGCA
AGACGGTAGAAATCGGTATTGAAGTGAAAGCTGACACACCGGTAGAGCCGGAAAAACCGACGGTAGACAAAATTGCCGTT
AAAAAAGTGCCAGCTAAGACAACTTACAAAGTAGGGGAGAAATTCGACCCGGCAGGACTTGTGCTTACAGTGAAATATAA
CAAAGGCGAGGACAAAGAAGTAGCTTACAGTGATGCAACAAAGGCAGACTTCGCATTTAATCCGTCACTTGATACAGCGC
TTACAGAAGGTGTGAGCAAAGTTGATGTAACATATGCGGGCAAGACGGTAGAAATCGGTATTGAAGTGAAAGCTGACACG
CCGGTAGAGCCGGAGACGCCAACGGTAGACAAAGTTGAAATTAAAGCAAATCCTGCTAAGACAGAGTACAAAGAAGGGGA
GAAATTCGATCCGAAAGGACTTGTGCTTACAGTAACGATGTCAGACGGAACAACAAAAGTTGTTGCATACGGACCGGAGA
CGGCAAAAGATTTCTCCTTTAATCCGAGTCTTAATACAAAACTGACAGCGGATACGAAGAAAGTAACAGTAACATACGGC
GGACAGTCGGCAGACGTAGCCGTATCGGTGAAAGCAGATCCGTCAGAGGATAAGAAGCCGGTAGATCCGGATAAGAAACC
GAATACAGAGAAACCGGACAAAGGCGGAGCGGTTCAGACAGGAGATAATTTTAACGTAACGCTGCTGATCGGACTTGTAG
TTCTTGCAGGCGTGACTGCAGGCGGAACGGCTCTGACAATTTTCAAAAGGAACAAAAGAAAATAA
>igc_K01186_411477_PARMER_01639_1888402_Parabacteroides_Lipid_Metabolism
ATGAAGAATATAATAGTAACATGCTTTTTCGTTTTGATGCAATTGGGGATTTTAGTCCATGCACAAACAAATACAACAAC
AGACATTTACCTAAAAAGTCAGGACGGATATGCTTGCTTCCGTATTCCTGCTATCGTCAAAAGCAAAGCGGGAACCCTGC
TTGCCTTTGCTGAAGCGCGAAAAAACAGTTGTTCCGATACCGGTAATATTGATTTAGTAGTGAAACGTTCCGAAGACGGA
GGTAAGACTTGGAGCCGCATCATTACAGTATGGGACGATGGTGATAATGTATGTGGCAACCCGTCTCCTATCGTAGACCA
AGAAACAGGTCGTATCATCTTGGTCAGTTGTTGGAATTTAGGAGAGGATCACGAAAAACAAATCATCGATAAAACAAGTA
AAGACAGTCGGAGAGTATATGTTCTTTATTCCGATAACGATGGCAAAAGTTGGTCTACCCCCAAAGAAATCACATCATCT
GTCAAACACCCTGATTGGACTTGGTACGCAACAGGCCCCTGTCATGGGATCCAATTACAAGGTAAAAAGAATAAAGGACG
GTTAGTAGTTGCCGCCAACCATATGGTGGCAGGGACAAAGACTTATCATTCCCAACTGATTTATTCCGATGATAAAGGCG
AGACTTGGAAACTAGGAGGAATTGTCAACGAACATGGAGGAAATGAAAGTAGTGTTGTGGAATTAAAAAATGGATACTTA
ATGCTAAACATGCGTAATTACAACCGGGAAGAAAGTAAAACCCGTTCGTATGCAATCAGTAAAGATGGTGGAGAAACTGT
CTCTCAAATGTCATATCTTCCTGAACTGATCGAGCCTATTTGTCAAGGGAGCACGCTAAATTATATGAAAAAGGGAAAGA
TCAGCAACAACATTTTATTCTCCAATCCAGCCTCCACGGATAAAAGAGAAAAGATGACAATCAAACTGAGTGAAAATAAT
GGTAAAACCTGGCCCTATGCCTATCAAGTCTATTCAGGTCCAAGCGCTTATTCAGACCTGACCAATCTGAGAAACGGGAA
TATCGGACTGTTATATGAATATGGCATAAACAATCCGTATGAAAAAATCGGCTTTATAATAATACCATTCGAACAACTAA
AAAAATAA
>igc_K01186_428126_CLOSPI_01703_24402_unknown_Lipid_Metabolism
TTGTTTGGAACAACAGTTACGACTCCACTAATGAGTGTCCCGATTTATGCACAGGAAAGTAGAATTGCTCCAACTAATCA
ATATTCAGTTGATCAAGTAACTACTATAACTAATGGATCAGGGGCGATTAATGCCAGTGAAGATGTTGCAAACTATGCTA
ATTTAGATCAGTTTACATTAAATGGAACTTTCAGTTTTACAAGCAACAGTAATAGTGGTGTTAATGCAATCTTCTTTATA
GGAGATAATACGACTGCAAACAATTATTTTACGTTGTATGCAATTCCAAGTTCAAAAAGATTAGGAGTAGAGTTAAGAAA
TATTTCTGGAAATCAGATGTTAAGTAATTCTTATGTAACTCTTAATGATGTCGATTTTACGATGGAACATAAAGTTACTT
TTACAATGTCTAAAAATAACTATTTCCGTATTTATTTAGATGGAAAAAAAGTATTAGAAGGAAATGCACCATCTGGCTTT
ACTAATGAAGTAATTGATAATCCTAATTATATGGGATTTGGTGTTGGAAGTAGAGCTAGTGGAAATAATTATCCAATGAC
TGGTAATTTAAAAAATTTAGAATTGTACAATTGTGCTTTAAGTGAAAGTGAAATTATGTCTTATCATTTAGGAGCACTTG
AAAGTATTGCATATAAATATGAAAATATTTATTATCAAGATAGTAATGTGCAAAGAGTGCAAGATAATGAAAATATTTCT
AAGTTAGTTTCTATGGATAGTGGAAGTATTTCAATTAGATATAAAGTTAATGATCAGAATTTAGGAAGAATGTCATTGTT
TTCTATCTCAGATAATCTTAGTGAAAATAAATATATAGATTTATATGTAGATCCAAGTAACAATATTTTTGGATTAGATG
TAGAAGGAACAAAAGATTTTGTTATGCCAACTACATCACTTAATCGAGCTAATCGAACAGTCAAAGATACATCTTGGCAT
ACAATTACGATTACAAAAGAAAATGGTAATGCTAAAGGATTTATGTTTTATTTAGATGGGGCTTATGTTGATAAATATAC
TTCAGCAGTTCCAGAAGGATTCTTTAGTCTTTTAGCTGATGCTAATGCTGTTAACTTTGGTTTTATTGATACATCAGGAG
ATGACTTAGAATCATTGACAGGTGCAATTGATTATGTTAGAGCATACAATGAAATATTAGATCCAAGTACAATTTTACAA
GAACATACTCTAACAAATTGGCAACCTGGTCAAGAAATCGATATGACTAATGCAATAAAAACAGAAAATGAAGATTTATA
TTATGCGGGATATGAAAATTCAAGTTCATATCGAATTCCATCATTATTAAAAACTTCAAAAGGTACCTTATTAGCTGCAA
TTGATAAACGAATTACAGGTGCACAAGATTGTGGAAATATTGATATTGCAGTTAGAAGACGTGAAGCTAATCAAGAAAAT
TTTGGAGATCCAATTATTATTAACGATTTAATTTCTAATCCAAACAATCCTTCATCATCAGCTTTTTTAATTGATAGTAG
CATGGTCGAAGATAAAGAAACAGGTCGTATTTTTTTGCTTGCTGACATGTTTCCAGAATCTTCTGGGTTAATGGATACAA
GTCAGTTAACAACAGGAACAGGATATAAAGAAATTGATGGCGTTGATTATTTACAGTTATTTGACCAAGCAGGTAATGAA
TATACTGTTAGACCGGAAGATGGATTTGGGTATGTTTATGATAGTCAAAATAATAAAACTGGCTATACAGTTATTTTAGA
AAGTGATGCTCCATATCACGAACGTGGTAGCCTTTATTTAAATGGTGAATATAAAGGTAACATTTATATGTTAAAAAATG
GACCTGAAAAAGGTGAATTACATGTATTAAATACACAATATTTATGGTTATATTATTCTGATGATGATGGTAAAACATGG
TCTAATCCAATTGATATAACACCTCAGGTTAAAGCTGATTGGATGATGTTTTTAGGAACAGGGCCTGGCGTTGGAATTCA
AATGGAAGATGGTACTCTAGGTTTTCCAGTTTATAGTGCAAATAAAAATGTTGGAGGTAGCCAGTCTTCAGCTATGATTA
TTAGTAATGATGGAGGAAAAACTTGGCAGTTAGGTGATTCACCACAAACTAATATGGGTAATGACCGTGAAACAATGAAT
AATAGCGGTAAAATGTTTACAGAATCACAAGCAGTTCAATTAAATAACGGACAAGTTAAATTATTTATGAGAAATACTTA
TGCAAACAAGGTGTATGTTGCAACAAGTAGTGATAATGGATTGACTTGGGATAAAGTAGAACAAATTGATATTAATGAGG
TATATTGTCAATTATCAGTAACTAATTTTACTCGTAATGGAAAAGAATATGTTGTAATGACAAATCCAGATCATTCTCCA
AGAACACAGGGAATGGTTCATATTGGTGAGGTAGATCAAGCAACAGGTGATATTACATGGTTAGATAGCCAAATTTTAAA
TACAGGAAAATTTTTATACTCATGTCTAAGCGTATTACAAAATGATGATGAAGATGTTCGTTTTGGTTTGTTATATGAAG
ATGATACTGATGGAACATTTAGAATAAAGTATACAGAATTTAATGATGATTTTATTTATGCTGGAACTAAAACGGAAGAA
TTAAAAGATCCAAAATTAGTAGATTATAACGTTAGTTTTGATAATGATAAAATTAATGTAGCTTTAACATTTGATCAAGA
ACTACTAGCAATTGGAAATCCACAATTAAAATTAAATGTAGGTAGTCAAGAAATAATTGCTGATTATAAAGAAGGTTCTA
GCAGTGATACAATCTTTTTCGAAGCTACATTACCAAAACAAATCAATGGTGTAATGAAAGCAGTCGAATTACTTGAAACT
AATGGTATTATTGAAAATATTAAAAATGGTAAAGTAGCTGTATTAAATACTAATATTTACGATTTTACTGAAATTACTAG
CGGTATTACTGTTTCTAGCTATACATCACAACATTCATCTAGTACTGCAGAAAATACAGATGGTGCAGCAGTTAATGTTA
TTGATGGTAATATAAATACATATTGGCATTCAACATGGGGAAATGCAAATATCAACTTACCACAATCAGTAACTCTAAAA
TTAGATAAAACAAAAACACTATATAAATTAGCATATACACCACGTCAAAATAGTAATAATGGTAGAATTAAAGAATATGA
AATTGCAACAAGTATTGATGGTAACGAATTTACAACAGTTGCCTCAGGACAATGGGTAGATAGTAAAGATATTCAATATG
TTGAATTTATTCCTACTGATGCAAATTATATTAAAATAACAGCAACAGAAGCATATGGCGGTGGTGCAAAACAAAGTTGT
AATATTGCAGAAATTGGTTTATTTGAATATAGTGATGGGGTAATTAATGTGGGTGATAAAACTGCATTAACTAACTTAGT
TAATACAGTTAAAGATTTAGATACATCTATTTATGCAAAACCTACAGTTGATAATCTTATTAATGCAATAAATGAAGCTC
AAAAATTATTAGATACAAATCTTGTATCACAACAAATGCTAGATAATGCATATACAAAATTAATAAATGCAAAAACTGCA
TTGATTAATATTAGTAAAGCTACTAATGCACTAGCAAAATTAGATGAACTAAAAGAAGAAAATTATACACCAGAATCATG
GCAAATCTTTATCAATGAATTAACAACATTAAAAGAACAATTAAATGATATAACATCATCAAGAGAAGTTTTAGATATTG
TTGTTAAAGCAGATTATATTGAAAGTCAATTAATTAAGGCAGAAATTACAGATACAAATAAAACAGCATTAAAGATTGCA
ATTGATATAGCAAGCTTAATCAGTGAAGAAAGTTTAGAAAATGTAATACCTGTTGTAGTTGACGAATTCAAAGCAGCATT
AAGTGAAGCAAATGAAGTATACAATAATACTAGTGCTACTCAAAAAGAAGTAAATAATGCATTTGATCGACTTGCAAATG
CAATGCAAAAATTAGAATTTTATAAAGGCAATAAAACTAAATTAATTGAGGCAATCGAAGAAGCTAACAGTAAACAGGAA
GAAGATTATACAGCAAATTCATGGAAAGCATTGCAAGAAGCATTACAAGAAGCTAATAAAATATTAGCTGATGAAAATGT
AATGCAAAAAGAAGTAGATGAAGCAACAAATAAATTACAAGAAGCACTTGATAATTTAGTAACAACAGTTGATAAGAGTT
TATTACAAGTATTTGTAGAATATGTAAGTGGATTAGATTCAAATAAATATACAGAAGCTACATGGAAAGCATTTGAAACA
GAATTAACTGAAGCAAATGTGATATTAAAAGATGCAAATGCAACACAGGAACAAGTAGACAATGCTTATAATCAACTAGT
AAAAGCATACTTAGATTTAAGATTAATTCCAGATAAGAGTTTATTAGAAGAATTAATCAATAAGGCAGAAGGATTAAACG
TAGCAAATTATACAAAAGCAACATTTGATGGCTTAACAAAAGCATTAAATGAAGCAAAAGCAGTATATGAAAATCCAAAT
GCCACTCAAAAAGAAGTAGATAGTGCAAAAGCTACATTAGAAAAAGCAATCAATAACTTAGAAGTAACACCAATAAATAA
TGGTGATACTACAAGTGTAAAAACTGGAGATTCTAGTTATATTACAACAAGTTTAGGCTTGATTATGACATCTGGATTAA
TTGCAAGCTATTTAAAAAAGAAAAAGAAATCATAA
>igc_K01186_428126_CLOSPI_02111_21734_unknown_Enzyme_Families
ATGAAAAAATTAAAAAAATTTAGTCTCTTATTACTTGTATTGATAATGATTTTTTCATCTAGTAATGTGTATAGTTATGC
TATAGATGAAGATTTATTATTACAAGTAAACTTTGATGAAAATGTTCAAGATTTATCAGGAAATGAAAATCATGGAAAAA
TTAAAGGGGATATTGAGTATGTAGATGGTGTAAAAGGAAAAGCAGTACACATTACTAATAGTAATGGAAGCACTAGTGCT
AAAGCTGAACAATATATTGATTTTGGAAAAAATATTAAATTTACAAATCAGGATTTTGCAATTTCTTTTTGGTATAAGAG
TGATAATGGTGTTAGTGCTGGGGGTGCATTAATATCAAATAAAGATTTTAATAGTGGTGCTAATAAAGGATTAAATATTG
GAGATTTTGATACTGGGCTTAGGGTTAATTTTACACCAGAAAGTAGTAATCGATATGATGTTTATAACTTTGCACCAATT
GATGGAATCTGGCATCATGTTGCAGTTAATTTTGATCGCGATGGTTATATTGAAACTTATTTAGATGGTAAGTCAACAGG
CAAAACAGACATTTCAAATGCAGTCGATAAGGATATTGATGTTGCGAATTTTGTTGTCGGTGCTGATGGATATTTAAAAA
ATGGTTTAAACAATGCTTATCTTGATGAGTTAAAAGTATATTCTAAATTAATGAGTAAAGAAGAGATTCTAGCTGATTAT
GAGCTTAATGATGATGAAATTTTACATTTAAGCTTTAATGATGAAAATGCTAATGATGTGAGTGGTAATGGAAATCACGG
TGAAGCATTTGATGTGACATATGAACAAGGTGTGGATGGAAAAGCAGCACATATAGTAAATGCTAACGGAAGTTCAAGTA
AAAAGGCGTCATCATATATCAATTTAGGTGATCAGATTGATTTTAGTACAAATGATTTCACAATTAGTTTTTGGTATAAA
AGTAATGTTGGTAATGAAAATGGCGGAACTATTATTTCTAATAAAGATTATGATAGTGGTGTAAATGATGGATTTGCGAT
TGGAAGTTTTACAAAAGAAATACGTGCTAATTTTGCTTTTGGTGGAAGCCGTAAAGATATTAAATTTACACCTATTGATG
GTTTGTGGCATCACAATGTTATAACATTTGATCGAGATGGTAAAATGATTACTTATACCGATGGTGCAAAAAGTGGAGAA
GCTGATATTTCTAAATATGCAAATGATAACATTAATCTTGGAGATTTAGTTATAGGTGCAGATCGTGATAAATGTTATGG
TTTATTAGATAGTTATTTAGATGAGGTTAAAGTTTTTACTTCGGTCAAATCTGGTTATGAGGTAGAAAAATTATATCAAG
AATTTAAAACAGTAATTGGCGATAGATTACTTTCTGCTTCTTTTGATGGTAATGTTGAAGATGCTAGTGGAAATCATAAT
AATGGAAAAATTCAAGGAAATGTTGAATATGTAGATGGTGTAAAAGGAAAAGCAGTACACATTACTAATAGTAACGGAAG
CACTAGTGCTAAAGCTGAACAATATATTGATTTTGGAAAAAATATTAAATTTACAAATCAGGATTTTGCAATTTCTTTTT
GGTATAAGAGTGATAATGGTGTTAATGCTGGGGGTGCATTAATATCAAATAAAGATTTTAATAGTGGTGCTAATAAAGGA
TTAAATATTGGAGATTTTGATACTGGGCTTAGGGTTAATTTTACACCAGAAAGTAGTAATCGATATGATGTTTATAACTT
TGCACCAATTGATGGAATCTGGCATCATGTTGCAGTTAATTTTGATCGCGATGGTTATATTGAAACTTATTTAGATGGTA
AGTCAACAGGCAAAACAGACATTTCAAATGCAGTCGATAAGGATATTGATGTTGCGAATTTTGTTGTCGGTGCTGATGGA
TATTTTAAAAATGGTTTAAACAATGCTTATCTTGATGAGTTAGATGTATATAATCGTTTGATGGATATTAATGAAATTAA
ATTACAATACGATAGAACATATTTACAATATATAGTAAATGAAGCTGATAAATTTTATCAAGAAGCAAGTGAAAATATTA
AATATGATCAAGCAAAATTAGCGGCTCTTAAAGAGGTAATTAATAAGGCTAAAGTTGCAATTGAAAATAATGATTATAGT
AATATAACTATTTTAGTAAATGATATTAATGATAAAATTAACGATGCTAAAGAAGGTGTTGAAGGCGTTATTAATGGACA
AGTTTTATATTTAAGTTTTGATAATGAAAATACTAATGATGATTCAGGTCGTGAAAATCATGGAGCTGGTGTTGGTGATC
TAAGTTATGAAAATGGAGTTATTGGTAAAGCAATTCATATTCAAAATGAAAATGGTAGTACTATGCAAACTGCAAAACAA
TATATTAATTTTGGACAACCAGATGATTTAAAATTTAAAACAGAAGATTTTGCAATTTCATTTTGGTATAAAACAGTTGA
TGGTGGTGGAAAAGAAGCAGCAATTATCTCAAATAAAGATTGGTCAACTGGTGGCAATGTTGGAGTGAATATTGGTAATT
TTGGTGATAGTATCCGTGTTAATTATACTGGAGAAGATTGTAGTCGAGATGATATTTATGGTTTAAGTGCTAATGATGAT
AATTGGCATTATATTGTAGTTAATTTTGATCGTGATAATCAAATTAGTGCGTATATTGATGGTAATTTAGAAAAAACAGT
TAGTATTAAAGATACATATGGTAAAACAATTGATGCAACTGATTTTGTAATTGGTGCAGATGGTAATAAAACACAGGGAA
TTAACAATGCTTATCTTGATGAAGTTCGAGTAATGAAGAGGTTATTTACAGAAACAGAAATTGATAATTATTATTTACCG
TATCGTTTAAAGATGAAACTAGCTGAATATACTCAAATTTTAAATGAAGCTAAAGAATCTGGTTATGAACAAGAAAAAAT
AAATGAATTTGAAAAAGTGATTAATGAGGTAAACGAAGCAAAAGATAGTGCTGATAGTACAACAATGCGCAAGTTAATTA
AAAAATTAACTCTTGCATTTGATCGTTTCCAAATTACTGAAACACCAATTATGAGTTTCCAAGTTCTTTCAGATGTTCAT
ATTGATGGAAGTGATGATAATAATAAATCAAGACAAAACTTAATTGACGCTTTAGAAGATATTTCAGTTCTTGATCCTAC
AAGTTCAGCAATCATGTTTCCAGGAGATATTACTGATAGTGGTTCTGAAGCTCAATATAAATCATTTTATAATATTATTG
AAAAATATAATTTTACTAAAAGTATAATCGCATTAGGAAATCATGATGTGCGTTGGCTATGTTCTGGTGACGATAGAAAT
GAACCAGGTGCTAATATTCCAACGTGTAAATATGGCACATCTCCATTTAAAGAACGTTATTTAAAATACAATACACCGTA
TATGGATGGAACAACAGATCAATTATATTTTGATACATGGATTAATAATTATCATTTTATTACATTAAATACTGAAAAAG
ATTTAAAAGATAATGCTTATTTATCTAATGAACAATTAAATTGGTTAAAAGATGTGATTAAGGAAGGTGCTCATAAAGAT
AAACCAATATTTATTCAAATACATCAAACATTTACAAACACTGCTGATCATGAATCATTAGATTTAATTGGTGAACAAGA
AGAAGCATTAAAAGAAATTCTAAAAGATTATCCACAGTCAATTATTTTTACCGGACATGTCCATAATGGAATCGATTTAG
CAAAAGTATACCAAGAAGAATATGGTTATGTCGTAGATGTTCCAGCATTTAAATATCAATCTTATGGTGATTCAATAGCT
CAAATTGGATATCAAGTAAATGTTTTTGAAGATAGAGTAGAAATTAGACCGAGAGATTATAAAAATGATTTGTGGTTAGA
TGAATATAAAACAGACATTTTATTTGATAAAGAAATAGACAAAACAACATTGCAAACATTATATGATGAATGTTTAACAT
TAAAAGAGGATGAATATACAAACGAAAGTTGGTCAAGTTTTAAAACTGCAATGGATGAGGCAAAAGCGATCATAGATAAA
CAAGATGCAACACAAGAAGAAGTGGATAATGCAGTTAAAACATTACAAGCTGCAAAAGATGCTTTAGTAAAAGTAGTTGG
TGGTAGTGACAAAACAGCATTAAAGATTGCAGTAGATCTAGCTAATGCAATTACTGATGAAGATTTAGCTAATGTTGTAT
CAGCAGTAGCTGATGAATTCAAAGTGGCAAGAGATGAAGCTAACGCAGTTTATAATGATTTAACAGCTTCACAAGAAGAA
GTAAATAATGCATTTGATAGGCTTGCTAACGCTATGCATATGTTAGACTTTAAACAAGGCGATAAAACAGCATTAAAAGC
ATTTATCGATAAAGTTAGCGGATTAGAAGCTGATAATTATACTGAGGATACATGGACAGCATTTGAAACAGAATTAAATG
AAGCAATTGCTGTATACGAAGATTTAAATGCAATGCAAGAAGAAGTAAACACAGCTTACAGTGAGTTAGTAACAGCATTC
TTGAATTTAAGATTAATTCCAGATAAGAGTTTATTAGAAGATTTAATCAATCAAGCAGAAGGATTAGACAGTGCAAACTA
TACAAAAGCATCATATGCTGTAGTAGAAAATGCTTTATTAACAGCAAAAGTAGTATATGAAAATCCAAATGCAACACAAG
AAGAAGTAAATAGTGCAAAAGATGTATTAGAAAAAGCAATCAATAGCTTAGAAGCAAATACAACAACACCAGTAGACAAT
ACTGCAAAAACACCAGTAAATAATGGTGATACAACTGCAAGTGTAAAAACAGGTGATGATGCACTAGTAGGAACATTAGC
AGGACTTGCATTATTAAGTGTAGCTGGATATGTAGTATTAAGAAGAAAACAAAATTAA
>igc_K01186_445972_ANACOL_02812_1661500_Anaerotruncus_Metabolism
ATGAAATGTCATAAGGCCGCTTTATCTCAAATATCGATCGCTTATGGACATTGGCTTAGTTTACGTATCAAAAAGATTTA
TGAAACTGCTTCGAATGAAACTGGACGCAAAAAGTCCGGCGCTGATGCAGTTGTCCAGGGAGGGCTTATGAAACAAATAG
TTAATATTAACCAGCAGTTAATTATGCCGGAAGATCAGACATGGTTTGGAAATTGCCATTCTTCCACAATTGTAAAAGTG
GGAAAAAATGAGTATCTGTGCGCCTATATGGCGGGTGAATGCGAAGGAAAGCCGGATATGGCTATCTGGCTTTCGAGATG
CGTTGACGGAATTTGGCTACAGCCTGAAAAAATTATGGGTGTTTACCGTTTTCCGCACTGGAACCCTGTATTGTATTTTG
ACGGAACAACGGTAACGCTTATTTTTAAAGTCGGTCCCAGCGTCCCACTGTGGTATTCCATGATTTCGCAGTCGAAGGAT
CTTGGAAAAACGTGGTCTGTCCCAAGGGAAGCTGTCCCAGGGGACTATCAGCCGCGCATCACGTCCCGCAACAAGATTAT
CCGCGGTTCGAATGGATATCTGTATGGCCCCTGCTCTATTGAAACAGAAAAATATTGGGACAGCTACATTGATATTTCAA
AGGACAACGGCCGCACCTGGAGTAAGCATACGATCCCATTCAATCATGATCTGCGGCAGGAAGATAAAAATGGCGGCAGT
TGGAACGGATTGGCACAAGGCGCTCTGTGGGAGAACGACCTGGCTACTGTGCTGAAATGGGATGGCATTATCCAGCCTAC
GATCTGGGAGTCGTCCGCCGGGATATTTCATGCGCTTCTGCGCAGCACGAGAGGCCGTATCTATCGGACTGATTCCACGG
ACTATGGGGATACCTGGTGTGAAGCATACCCAACTGATATACCAAATAATAATTCTGGAATTGACATTGCTAAAATGGAC
AACGGTACGCTTGTACTCGCCTATAACCCCATTTCTGGAAATTGGTCCGCCCGTTCTCCTATTTCATTGTCCATATCCGA
GGATAATGGAAATACGTTTTCACAGCCAGTACATTTAGAAACTAAAGACGGGGAATTTTCCTATCCAGCTATACTTGCTG
ACGGCAGCCACATTTATATGACATATACATATAAACGCAAATCAATCATATTTTGTACATTTGACATCATTGAATAA
>igc_K01186_457396_CSBG_00417_287103_Clostridium_Lipid_Metabolism
ATGTATAGTTTAATAAAAAAATCAATATCTACTATTGCTTTATCAACATTAGCGATTACTTCTTTACCTACTTATAGTGT
ATCAAGTCAAACTACAGAAGAGTATGGAGCAAGAAAATATTTTATAAATAACAATATAGAAAATATAAAAAATATAGAAA
ATAAATCTTTTGATTTGGTACAAAATTTAAATACTAAAATATTAGAAAAAGAAAATATAGAGACTCTAAGTGGAACGGTT
GTAGATTTTACTAAAGAGGCTACAGTTACATCAAATTCAACTATTCCTAATGGATTAATTATTGAAAAAAGTAATATTAA
TATTACAGCAGGAAAAGGTTATGACTTGAGTTCTGAAATGGGCTCGGAATATGTAAAAGCTTTAGAAAAAGGAACAATAA
TTGTTTCTTATAAATCAACAAGTAATAATAGTATACAGTCATTAGTAAGCATTGGAAATAATACTAGCGGGAATAGGGAT
AGACATTTCCATATTTATATTACTAATACAGGGGAAGTGGGAATGGAACTTAGAAATACTGATAGTGTATTAAAATATAC
ATTAAGTAGGCCAGCGGCTGTAAGATCAATATACAAAAATAATCTTGTATTTAACACAATTGCATTTAAAGCAGATCCAA
ACAATAAGCAATATAAAATATTTGCCAATGGTGAATTACTTGCAACTTTAAATACCGATGTATATAAGTTTATAAATGAT
ATTACAGGTGTAAATAATGTTATGCTAGGTGGGACCGTTAGAGATGGAGTTATAGCATATCCATTCGGAGGAACAATTGG
AAATGTGAAAATTTATAATGAAATTTTAACTGATGAGGCCCTTAAGGCAGAAACTGGAGCAACAACATATGGGAAAAACA
TTTTTTATGCTGGTGATAGCACTAAATCTAATTATTTTAGAATACCATCATTATTATCTTTAAGTTCAGGAACTGTTGTA
TCAGCTGCTGATGCAAGATATGGTGGAACACATGACTCTAAAAGTAATATAGATATTGCATTTTCAAAGAGTCTAGATGG
AGGTATAACATGGAAAAATCCAACAATACCATTACAATTTAATGATTATGTTGCAAAAAATATTGATTGGCCACGTGATT
CTATAGGAAAAAATGTTCAAATTCAAGGAAGTGCATCTTTTATTGATCCAGTATTATTAGAAGATAAGGAAACAAAGAGA
TTGTTTATTTTTGCAGATGCTATGCCTGCTGGAATAGGAAGTTCTAATGCATCAACGGGATCAGGATATAAGGATATTGC
TGGTAAGAAATATATGAAGTTAAGATGGCACCAAGATGGAAGTTCAACTTATAATTATTCCATCCGTGAAAATGGGGTAA
TATATAATGATGTAACTAACTTACCTACAGAGTATAAAATTGATGGAGATTATAATTTGTATAAAAATGGAATCGCATTA
TTATGTAAACAATATGACTATAATTTTAGTGGTACAACTCTATTGGAGACAGCCACAAATGTTGATGTTAACATGAACGT
ATTTTATAAAGATTCTCTATTTAAAGTATTTCCAACAACATATTTAGCAATGAAGTATAGCGATGATGAAGGAGAAACTT
GGTCTAATTTGAACATTGTAAGTAGCTTTAAACCGGAAAATTCTAAATTCTTAGTTTTAGGACCAGGTGTTGGAAAACAA
ATTTCAAAGGGACAGTATAAAGGAAGATTAATTGTACCACTATATTCAAGTTCATATGCTGAGCTTGGCTTTATGTATAG
TGATGATCATGGACAAACTTGGAATTATGTAGCAGCAGACAATAGGAACACCGGATCTACAGCAGAAGCACAAATTGTTG
AAATGCCTGATGGATCTCTTAAATCATATTTGCGTACTGGGTCTGGAGTTATAGCAGAAGTCACAAGTATCAATGGAGGA
GAAACTTGGAGCGATAGAGTAACTGTACCTAATATGCATACTACTTCATATGGAACTCAACTATCAGTTATTAATTATTC
AGGGCTGATTGATGGAAAAGAAGCTATTATTCTATCAGCACCAGATTCAAGTAGTGCACGTAGAAATGGAAAGATATGGA
TAGGTTTAATTAATGATACAGGTGCTTCAGGAATAAATAAATATTCTATTGAATGGAAATATTGTTATTCAGTAGATAGT
TCAAATATGGGATATTCATATTCTTGTCTTACAGAATTACCTAATAGAGATATTGGATTACTATATGAGAAGTATGACTC
TTGGTCTCGTAATGAATTGCATCTTAAAAATATATTAAAATATGAAACATTTTCAATTAATGAGTTAAAGCAACCTATAT
CTAACTAA
>igc_K01186_469585_HMPREF9007_00771_760792_Bacteroides_Lipid_Metabolism
ATGAAATTTTATTTGCTTTTTATTTTTATCTCCTTAAATCTGTGTTCCTTTTCTGCACGAGCTACAGATACTATTTTTGT
TTATGAAACACAAGTTCCAATTTTGATAGAACGCCAAGATAACATGTTATTTTTAATGCGTTTGACTACTGCTAGAAGTG
ATACAAAATTAAATGAAGTGGTTTTACGATTGGGTCAAAATGTGAACTTGTCAAACATCCAATCTATCAAGTTGTATTAT
GGAGGTACGGAAGCACGTCAGAACTATGGTAAAGAGCTTTATCTTCCTGTTGCCTACATTTCTCGTGATGTGTCAGGGAA
GACATTGGCTGCAAATCCTTCTTATTCGATTAATAAATCACAGGTAAATAATCCCGGGCGGAAAGTGATACTGAATGCTA
AGCAAAAACTTTTTCCCGGAATCAATTATTTCTGGATCAGTCTGCAAATGAAACCGGGCACCTCTTTGCTGGATAAAGTG
TCAGCTAAGATCGTTACTGTTAAGGTTGATAATAAAGAAGCACTTATATATACGGTTTCACCGGAGAATATAACTCATAG
GGTAGGAGTAGGGGTACGCCATGCCGGTGATGATGGTTCGGCTGCTTTCCGTATTCCGGGATTGGCAACTACTAATAAAG
GAACATTGCTGGGAGTTTATGATGTACGTTATAATAGCAGTGTTGATTTGCAGGAACATGTGGACGTCGGTTTGAGCCGT
AGTGTAGACGGTGGTAAAACATGGGAGAAGATGCGTTTACCTTTAGCTTTTGGTGAAACTGGCGGTTTGCCTGCTGCTCA
GAACGGCGTTGGCGACCCTTCGATCTTAGTGGATACCAAGACCAACACAACATGGGTGGTGGCGGCTTGGACACATGGAA
TGGGTAATCAGCGTGCTTGGTGGAGTTCTTATCCGGGAATGGATATGAATCATACGGCCCAGTTGGTATTGTCAAAGAGT
ACGGACGATGGTAAAACGTGGTCGGGGCCTATTAATATAACAGATCAGGTGAAAGACCCTTCCTGGTATTTCCTTCTGCA
AGGGCCGGGACGCGGTATCACAATGCAGGACGGCACACTGGTATTCCCGATTCAGTTTATCGACTCTACCCGTGTTCCGA
ATGCGGGAATCATGTATAGCAAAGATCGTGGCGAAACATGGAAAATACATAACTACGCACGTACCAATACGACTGAAGCA
CAAGTGGCGGAAGTAGAGCCGGGCGTATTGATGCTGAACATGAGGGATAACCGTGGCGGCAGCCGTGCTGTTGCTACCAC
CAAGGATTTGGGCAAGACGTGGACAGAACACACTTCTTCGCGCAAAGCATTGCAGGAACCGGTGTGTATGGCAAGCCTGA
TTAGCGTAAAAGCCAAAGACAATGCACTAAACAAGGATATTCTTTTATTCTCCAACCCGAATACGGTGAAAGGCCGCCAT
CATATCACCATCAAAGCAAGTCTGGATGGCGGTGTCACATGGTTGCCCGAACATCAGGTGATGCTCGATGAAGGTGAAGG
ATGGGGATATTCTTGTCTGACTATGATTGATAAGGAGACAGTCGGCATACTGTATGAGAGTAGTGTAGCCCACATGACTT
TCCAGGCTGTCCCGTTAAAGGATATAATAAAATAG
>igc_K01186_469596_HMPREF9488_00333_21932_Coprobacillus_Lipid_Metabolism
ATGAAAAAGAATCAAACGATTAAAGTTTTATTGGCAGCTGTGTTATCATTCTCAATCATTGCTGGAGTGACAAACTCTTT
TGCAGAGAATACGATAGAACCAATAATACAATTAGAAAATAAAAAACTAGAAGGTAATCTTGCTAATGCAACAGCACAAA
GTACAGATATCAATACATCAGAAAATTTAACAAAAGTTAAATCTGCAATGAAATCAGGGAGTATTACTTTAAGATTTAAA
TTTAACAATAAGATTGAAAATGGTAGCGAAGCTGTTGGATTGTTAAGTCTATCAACAACAGAAACTTCAAATAAGTATGC
TGTTTTAGGAGTTAAAAGGAATAGTGAAACAGCAGATCAGATTCTATTTGAGCGAAGAAGTAATTTTGGTCCTGATATTG
CGACTTCTAGTATTTCGTTAGAATCAAATATATTGAACAATACAAACTGGCATACACTCACTTATACATTTAAGGAAACT
GATACTACAAATTCAAACATGACAGTTTATTTAGATGGTCAGAATGTTGGAAATATCAATGTTGAGTATACTCACTTTAA
TAAAGTTAAAGATGGATTTAATATTGTTACTTTAGGTGGAGTAGAGGTGGGCACTAACCCTCTAAAATATCCTATGAATG
GATCAATGGATATAGTTCAGATTCATGATCAAGTGATTAATGATGATCAAATCAAAGAGCTACATACACCAACAGATGTT
GTTGAACTCCCAGAAATGACAAAGTTGTGGGAAAAAGGAACAAAAATTAATTCAGGAGAAGAAAGCGACGATCCAGATGG
TGTGGCTGTCAGTATGTATAGAATTCCTTCCATTGTGAAAACAGATAGTGGAAAACTTATAGCAGCAGCTGATGCCAGAA
AGTACCATTATAATGACTGGGGAGATATTGCAACAGCAGTAAGAATCAGTACAAATGATGGTAAAACTTGGGGTGAAAAT
AAAGTTGTTATAGATATGCCTACGAATAGCAATTTTGATAAGAGTGACGATTTTATTAAAGATGATTATTATCCAAATTC
TAAACGTACACAGTCAGCAGTTGCGATTGATCCTGTTCTTCTCCATGCTGATGGAAAAACATATTTATTTGTTGATATTT
GCCCAGAATCAAATGGTGCAATAGATGCCACTTCAACAAGTGCATATGAAAAGATTAAAGGTAAATATTATCTTAATCTT
TATGATAAAAGTAACAAAAAATATACTGTCAGAGATCAAGGTGTCGTTTATGATGGGGTAGGAAATAAAACAGATTATGT
TGTAGACGGATACAATGCAGAAACATTGACAAGTACGAGTAATGGTGAATTGTTAAAGGGTAATAACAAAGCTGGAAATA
TTTATTTAAACGGTTCTGGAAATAAGAGTGGGGACTTACATGTTTTAAAAACTAGTTTTATTTGGTTGTTTACAAGTGAT
GATGATGGTGAAACATGGAATTTACCAAGAGACTTAACACCATTTGTGAAAGAAGATTATATGAAATTTATTGGAACAGG
ACCTGGAGCTGGGATCAAGGCTAAAAAAGCTGATGGCTCTACACGTTTGATTTTCCCAATTTATTATACAACAAATGGGG
AAGGAACAAATTTAGGAAGTCAAAGTTCTGCATGTATTTATAGCGATGATGGAGGAAAGACTTGGATAAGAGGAGAATCT
CCTAATGATGGAAGAATTGTAAATAAAGGAACAGATGAAGAAAGAACAATTACTTCACAAACTTTAAATAATCAAAAAGG
TGATTCTACATATGAATTGACAGAAAGTCAAATTGTACAATTAAATGATGGCAGATTAGTTCAATTTATGAGAAATACTT
CTTTTCTTGATGCAGATAGAGATTATGGAGTTGTTCAATATGCGATAAGTGAGGATTATGGAGAAACTTGGGGACAAGTT
TATGATACAGATATTCGTGAACCTTATTGTCAATTATCAGCAATTAGTGTGAAAGCAGATTTAGATGGTAAAGGCAGTAA
AGAATATATTGCGATTTCTAATGCTAGTGGAAATGAATATAGTACAAAAACGTTACCACATGATACAAAAAAATCAAGAA
AAGTAGGACATATTAGATTATGTGAAATAAAAGGTGATGAATTAAATGTTAAATATGATAAAACAATTGATGATGGAGGA
TTTGCATATTCTAGTTTAGTTCAAATTGATGATAATCATCTTGGTATCGTATATGAAAAAGAAGGCTATATTATGCAGTA
TATGAAAGTAAACTTTGATTACCTTACTGAAAATAAAGTGAATGTTTTCTCACCTAAAGTCAAAAGCATAAAGATTGATA
ATGAAAATAAAGTTGTTCAAGCTAATGATGAATTGGCAATTAAAGTGACTTTTGATCAGACAGTTTTTATGGTGAATGGT
CAAACACGTCAACTTGATTTGAAGATTAATGGAACAAATGCAACTGCAGAATATGTTTCTGGTTCAGGAACAAATGAATT
AATCTTTAAATATGTTGTTAAAGATAATGATAATGGAGAAATTGCGGTTTCTATTGAAAATGATGCAATAATAGATACTG
TCTATGGTCAGTCTTTTGATAAAGAAAAGAATAATAATAAACTTTATACAATTGCTTATATTGGAAATAACCAAGCAGAT
AAAGCAAAAGATATCCCATTAGCTAATGCTGGAGGAAGTGCGACAATCAAGTCAACAAAAGCTTTAAATGCACTTGATGA
TGATTCTTTATCATATTGGACAACAAATGTAAATGGGGCATATTTTATAGCGAATTTAAAAAGTCCATCAACTGTTAATG
GTATAAGATATTTACCAAGACAAGGCAATGATGAAGGTAGAATTACAAGTTATGAAGTTTATGTGAGTTCAGATGGAAAT
ACATATGATAAAGTAGCAGCTGGAACATGGATGGCATCTGATGGATGGAAATCTATTTCATTTGCTGAAAAACTAAATAT
AAAATATGTGAAATTAGTCATTAAAGGTGCAGCAAAACCTTCTACAACGAAACAAAAGAATGCTGTTGCAAGTATTGCTG
AAATGCGTGTGACAGGAACATCTACATTTATTAAAGATAATTTGGATGCAGAGATTACTTCTCGTTATAGTACAGTGAGA
CTAAGCTGGAATGATGTAGCATCAGCAGAACAATATGTTATCTCTGTTTCAGACCAAGAAAATGGAACATATGAAGTCAT
TAAAACAATACGTGCTTCTCAAAATCAAAATGAATTTATTTATGAATGTGGATATGGTAAAGATTATTATTACAAAGTGA
CTGCTAAAAACAATGATGGAATTTTAGATGAACAAATTTTACATGACACTCAGGTAAGCTTTGATGGATTAAAGAATAAT
TCTATTATCAATAAGATATTTGAAGAAGGAAATCAAACATTTGATGGACAAAGAGTTGAAACTTTGCAAGATAGTGATAT
CAATTCTGATAATCATTCATTACAAGATTTAAAATTAATGAAGACAGGATCAATTATTGTTAAATTTAAACGTTCTTCAA
CAGATAGTGGTAATAGTGCATTATTTGGTATCAATACTGCCACTTCTGAATTAAAAGGAAATGGAACATATGCTTCTTTA
GTTATTATGAATAATAATATCTTAAAAATTATTTATGGAAAAGATGGGTCACAGGCAGGATTTATCAATAATACTTTAAG
TCAGGATGAATGGCATACATTGGTATTGTCTATTGATTCTTATCAATATTGTTTAACTGTTGATGGGCAGGAAGTAAAAG
TAAATAATACAGGTTCTTTTGAAATGTTCTCACAGATAACGTCTTCAATTAATAGTGTTTCAATTGGTGGACAAAATGGA
ATAACTAATTTTAAAGGTGAAATTGAATATGTGTTAGTCACTCAAGAAATTTTAACAAGTCAGGAAGCTATAGATTTAAC
TACTGGTTATACAGAAGCAGTAAATAAAGATGAACTTATAAAAGCTATTCAAAGTACAAAGACTATTAATCTCCAAGAAT
ATACAAATTCATCTGTTAGCAAATATATAAAAGCATTAGAAAAAGCAAATATGATTAATGAAGCTGCAAGACCATCTCAG
GAAGAAGTAGATAAAGCAACAAAGAATTTGATGACTGCAATTGAAGAATTGATTAAGATTGCTTATGAAAATAATACAGT
CAATATTACTCCAGTTACAATTGAAGATGAAGTCAATAAAGTTGTTGTTGGATTTAAAGATTTAGAAGAAGCTGAAAAAG
TATTAAAGAATGATGCAATGGCTTTAGATATTGTTAAAAAGGAATTAAAGAAAGGAAGTTATGTGGAAGTTGTTGCAGAA
TCATCTGCACTTCCAGTGTCAGATTTAAGTACAACAGATAAGACTCAACTTAATGAGTATCTTAAAGATATTGAAAAAGA
TGAAGATACAGAAATCGGTCAATATTTAGATGTAAGTCTAGCTATTTATGCGAAAGATAGCCAAAATACTTCTGAGAAAA
GAGAAATTGCAAGACTTGATGAAACATCATTATTGTTAGATTTTGAAATTGATTTAGATAAAAAATTTAATGATAGAGGA
GTAACGATCTATAGATTACATGAAAATGATGATGGTTCAAAAACGATTGATACTCTTTATACAACAAAGGAAAATGGTAA
GGTTATTTTTGAAAGTCATTTATTCTCTGAATTTATAATGGTAGTTGATAAAGAAAAAACATCTGAAGTAAAACCTAGTG
ATTCTACAAAACCAGATGGAAATAAACCAGATGGTTCTGAAAATCCAAATACAGATAATCCAATGAATCAAGATGATAAG
ACATCATCTTCTCAAGTGAATACATCTGATCAAACACGTTCTATTGAGTTGTTATTAGGATGTATGGGGATTGTAGCTGT
TGTGTATTTCGTTATCAATATGAAAAAAGAAGAGACAAAATAG
>igc_K01186_469617_FUAG_00518_95178_Fusobacterium_Lipid_Metabolism
ATGTTAAATAATAATGCTTCAAATACTTTATTTAGCTCAAGCAATGGATTGGGATATGTAGATTCTGAAAATATTATAGC
CGCAATAAATTCTGGAGAAAATGCAGATAAAATAAGCGAATATCTTTATCATGGAAATAAAGAAGTTTTTGATAAAGGAT
TAGAAATGCTTACTGAGAATACAAGTTTAAAAAATATAACTGAGATTGAAAATTATAACAATACATACAATTTATGCAGT
ACTACATATAACTTAAAAAATAGTACAGATTCAGAAGCAGAAATTAAAGAAAAATTAGGAGTTTTAGGAGAGGAACATCT
TAATAGTTATGGAAGTTTTTCAGAATCTGAAACAACAGAAATAAAAACAAAAATAAATGGATATAGTAACAGTATTAATG
GGCAATCATTGGAAACAACCAGTAAAGGAACTCCTATCGAAGAAGCTACTTTAATAAATAAAGGAACAATTGAAGGAACT
CAAAGCACTACACAAGTGAGAGGGTCTGATAGAGCAGGGCAGATAGTTTTAGCTGCATGGGATAAAAATATAGACCAGAG
TAAGCTTATAAATTATGGAACAATAAAAACAGGAAGTGGTTATGAAGGTAATTTTACTGGACAAAATTCAGGAGCATCAA
ATAGTGAGCTCATAAATTATGGGATAATAGAATTAAATGTAAAAAGTAATTCAGATACACGGGAAAGAGGTGGGATAGGG
CAAAAACTTGGAGTTAGGGATCCTAATGGTAAATATAAGGCATATAATTATGGAATAATAAAAATAAGTAATCGTTCTGG
AGGAATTGTAACTGGACAGGAAACAGGAAATGTAGGAGATAATGAAAATAGCCAGAATGAGCTATATAATTATGGAAAAA
TGATATTGCACTCTTATGGGGAATTAACTGGATTTAAATATGATTATGGTTATAGTAATAGACTTGTTGGGCAGGAATTG
ATTTTTGAAAATGCTGCTGCTTCTATTGGAAAACTATATAATTATGGAGAAATGGAATTGCTTGATGAACCTGAAAAAAA
TTCTGGACAAAATGTATATAGATATAATTATGGACAATATGCTGGAGGACTTGAAGACAGTACTTCAGTAAAACATGAAG
TATATAATTATGGAACAATAAAAATAAAATCAAAGATAAAAGGAAGTAAAATAAATGAAAGCTATTCATATGGACAATAT
GGGTATTTAAGTGGTACTAATTCTATGTCAAATATTTTTAATTTTGGAACTTTAAGTGTGTTGGCAGATTCTGATGGAGT
AAATTCCTATGGGCAATTTACAAGGATAGAAGAATGGGAAGGTGATGAGTTTTATGAAGTTAATGTAGTAATTGATAAAA
ATGAAATGTATAACTATGGGGATATTGAAGTAACTGGAACAGGAGAGAGTATCGGACAATTTCTAAAGACTTGGTCAGCT
AAGGAATATTTTAAATCTGATATGTATAATTATGGAGTAATAAAGTCAGAAGGAAAGGGATTGACAGCTGGACAATTTAT
AAGGGGATATAAAGGAACAGCAAGTAATTATGGGCAGATAAGAGTCAAAGGAACATCTTCAGATACAGCAGGAATGAGAA
TAGCAGGTGGAGCAAAAGGATTTAATTACGGAATAATAGAAGTGGATAATAAAGGTCTTATACCTGAAAATATGGGAACT
GGAATGTGGGCAGATGGGAAAGATTCAGAAGCATTTAATTATGGGAGCATTATAGTAACTGGAGTAACAGGAAAGATTGA
AAATGGAATTGATACAGCATATATGAGAGTTACTAATGGTGGAAAAGTATATAATTATGGATGGCTTGAATTGAAAGATT
CCTTTGATACTTTAACTGTTGGAGGAGGAATTAATTCTTCTACTGAATCAGGATATAAATCAGCAGGAGATTTTGACCTT
AAAGGTGAAATGCAGATAATGGCAGAAGTGGGAAAAGGTGATAAATACTTTAAAGAGAACTTTATTACAGCAGGAGGAAA
TGGAAAAGAAGGAAAAATATCAGGACTGGAAAATCTTGTTTCTTCAGGAGTATACGAGATATCCATAATAAAAAGAACAG
GAGAAAACTCTGAAAATATAGTTGATCTTGTAATGAATAAAACTAAAAATATAGAAGATTTAGAAAAAAATAGGAACATA
GGAAGAATGGTAAAAGAATTGAAAATAGATAGTGCAGTTTATGGAGAAGATTCAGAATTTGTAAAAAATAATAAAGAATT
TTCAACAATGATATCAAGAAAGGTATCTGATGGAGAAACTCTTGAAAATTTATTAGGACTGGAATATGCAAATTTAAATG
GACAAATAGTTGAGTCTGGAAAAGTATTGTTAGATAATCAGGAAAAAGTTATGAATACAGATAAGACTTATTTGAGCAGC
CAATTCAGTAAAGAAAATAGTTTTGATGCAGTAATAATTAATCCACAAAATGAAATCAAGGTAGGAGTATTTTATTTGAA
TTCAGACAAAGATCTTGATGTACATGTTCCTGGAACATATAAATATGACTTGGAAGGAACTACTCTTATACTTCAAAATA
ATAAAAACTATATGATTGGGATGAATTATTCGAAATTAGACTATAAAAATAGAAACAGCAATCTAAGAAAAACAAGTATA
TTTGCAGGACATAACTATATCAAACCATTAAATGATGGAATATCAGAATATAGAAATTATATAAATGGTGCATTTACATT
TAATGCTATGGATAGAAATGGAAAAAGAGATAATTTTAAATCATATAATTTAAATATGAAGAATGAATATGCAAGAGAAT
TAGATATAAAAGGGCTGACTTATTCTGAGTTTACAGCAGGATTAAAAACAACAGTATTTGGGCATGAAAAAATAAAAGAA
CATGGAGCAGATTTGACTTGTGAGAGAAATATAGAAATAAAAGAAAAAGTAGGAATATCTAATGAGATCAATCTAGGGGT
ACTTATGAACAAAAGTTATGAACTTGGAGAAAATAAAGGGAAAAATAATTTTGGTATAAGTACATATTTAGGATATAAAA
AAGAGCTAATGTCTATAAAAGATTGGAGAGATGAATTTTCAATAGGAACTGGAGGTTATGCAAAATATGATAAACCAGTG
AAGGAATATGATGCTGGAATAGGATTAGGAGTAATTTCAGCCAGATATGAATCTAAAGATAATTTATCAGGAACATTAAG
TTTTTCCGCAGATACTTTAGGAGAAACAATGACAACATTTAAAATAGAATATAAGTTTTGA
>igc_K01186_553171_HMPREF0648_0789_753905_Prevotella_Lipid_Metabolism
ATGAACTTATCTATAAAATATATATTACTATCTATAGGCTTAATGCTAGGTAGCAGGACATTAGCGCAAGATACCTTGTT
TGTTAAACAAGCTATTGTCCCTCTCCTCATAGAACGCCAAGATAATGCACTCTTATATATAAAGATAGATGCTAAAGAAG
CAAAACGATTGGACAAAGTAGCACTTCGCTTTAGTGAAGCTACTAACTTATCGGATATAAAATCTGTAAAGCTATATTAT
GGTGGTACAGAAGCACGTCAGAACGTAAGTAAGGAGCGTTTCTACCCTATGGAATATATCACAAATTTTGCTCCTAACAA
AACGCTTTGTGCCTTGCCTTCTTATTCTATAAAGAAAGATGAGCAAGAAGTACATAGCAATATTCTTTACTTGAATGCTA
GTCAAAAGCTTTTCCCGGGTATTAATTACTTTTGGGTAAGTATTGAAATGAAGTCTGTAGCAAGCCTAAACGCACAGATT
AAGGTAGGGGTTACGGAAGCTATAGCAGATGGCAAGAAACTAGTATTATCGGGAGATATTCAGCCTAATAAGATTTTCCG
CACAGCTATTGGTGTGCGCCATGCAGGCGATGACGGTGTAGCTGCTTATCGCATTCCGGGCTTGGTAACTACTAATAAGG
GAACATTGCTAGGCGTTTATGATGTAAGACATAATAATAGTGTTGATCTTCAAGAGTATGTAGATATAGGTTTGAGCCGT
AGTACCGATGGAGGTAAGAGCTGGGAAAAGATGCGCTTACCAATGTCGTTTGGCGAATATGATGGACTTCCTGCTGCACA
AAATGGTGTGGGAGATCCTTCCATATTGGTAGATACTAAGACGGGAGTTATCTGGATCGTTGCAGCATGGACACACGGTA
TGGGTAACCAGCGTGCATGGTTTAGTTCGCAACCTGGAATGGATTGTTATTACACGGCTCAACTTATGATGGTTAAGAGT
GAGGACGATGGACGAACATGGTCGGAACCAATAAATATTACCCAGCAAGTGAAAGATCCTTCATGGTATTTCCTCTTACA
AGGTCCTGGTCGTGGTATCACAATGAAGGATGGTACACTTGTATTCCCGATGCAATTTATAGATAAGGATCGTATGCCAC
ATGCTGGTATTCTCTATAGTAAGGATCATGGTACGACATGGGATATTAGCAATCCTGCACGTGAAAACACAACAGAAGCG
CAAGTAGTGGAGGTAAAGAAGGGCGAATTAATGCTCAATATGCGTGATAATCGTGGAGGAAGTAGAGCGGTGATGACCAC
CACAGATATGGGTAAGACATGGAAAGACCATGCTTCTACACGTTCGGCACTGATAGAACCAGTGTGTATGGCTAGTTTAA
TAAAGGTTAATGCTAAAGACAATTGTTTAGGAAAGGATATTCTTCTTTTCTCTAATCCTAATTCTGCCAAGGTGCGTAAC
AACATAACAATCAAAGCTAGTCTTGACGGTGGACTTACGTGGAAAATTCAAAATCAGGTGCTTCTCGATGAAGGCTATGG
GTGGGGATATACTTGTTTGACAATGGTAGATAAGAACACTGTAGGCATTTTGTATGAGAGTAGTGCTGCACACATGACTT
TCCAAGCTATCAAGCTAACAGATATTATCAAAGAGAAATAA
>igc_K01186_585544_HMPREF0106_01077_49391_Bacteroides_Metabolism
TTGAAACCTATTGACTATTTTAAAGTCAATGGGAAAACAAGACATAAAAAGGATATGTTAAGAAATAGCTTTCTCCATGA
AAAATCAATAAAAAGTATAATATTTGCTCTGTGTTGTTTACTCCAACAAGCCGCATGGAGTGTTTCTGTTCATGTCACCG
ATCTTCGTACCGAACAGTTGACCAATCCGTTAGGACTGGATACCGACACTCCTCGTTTTAGCTGGCGTATTCTGAGTAGC
CAAAGAAACACTAGGCAAACAGCTTACCAACTATTGGTAGCTTCCATACCGGAATATCTGACCCGGGACAGTGCTGATAT
ATGGAATTCCGGCATTGTACAATCCGACACATCTGTCTGGATTGACTATCAAGGTCCTAAACTCGAATCCAACAAACGCT
ATTACTGGAAAGTACGCATATATACCAACTCCGGTAATAGCAATTGGAGTGAAACGGCTTATTGGGGCATGGGGCTTTTG
AGCGAGTCACGCTGGAAAGGACGTTGGATTGGCATAGACCGCTGTATGCCCGGGGATGACGACAGTCGTTGGTCACGTAT
GGCTGCCCGTTATGTGCGCAAGGAATTTCACTTGCCCAAGCAGATCAGACAAGCTACCATGCACATCTGTGGATTGGGAT
TATACGAATGTTTTGTGAACGGCCAACGTGTAGGTGACTTGCTTTTGGCACCCGCTCCGACTGATTACCGCAAGACGGTA
TTATATAACAGCTACGATGTCACACATCTTTTGAATGAGCAAGCGGACAATGCTATCGGTATTACCCTGGGAAATGGGCG
TTACCACACCATGCAACAAAACTACCGTACCTATAAAATCCACAATTTCGGTTATCCCAAAGTACGCATGAACCTGATTG
TGGAATATGCCGATGGTACCAAAGAGACGATAGCTACCACCCCCGACTGGAAATTGACTGCTGACGGACCTATTCGCAGC
AACAATGAATACAACGGTGAAGAATACGACGCCCGTAAAGAACTGGGACCCTGGACTGAACCCGGCTACGACGACAGCCA
ATGGCAACAAGCCGAACGAGTGGCATTGCCGTCCGGTTTGCCGCGCGGACAAATGATGCCCGGCATAAAAGTAACCGAAA
GACTAAAACCACGAAGTATCCGCCAGCAATCTCCCGGAAAATACATCTTAGATATGGGGCAGAACATGGCAGGCTGGATA
CGCTTCACTGTTCAGGGAGCAGCTGGAGACACCGTAAAACTACGCTTTGCCGAAACTCTGCGTCCTGATGGTGAACTATA
TACCGACAATCTGCGTGACGCCAAAGCCACAGATCTATACATCCTTAAAGGGAAAGGAACGGAAGAATGGGCACCACGGT
TCATATATCATGGTTTCCGTTATGTAGAAGTAAGCGGTTATCCCGGAAAACCCACACTCGATAACTTTACCGGCGAAGTG
GTGAATGACGACATGCCGCTTACCGGCAGCTTTGAATCTGATCATCCCGTTCTGAATCAAGTAATGAAAAATGCATGGTG
GGGAATCAGGAGCAACTACAAAGGCATGCCTGTTGACTGTCCGCAACGTGATGAACGCCAGCCTTGGCTGGGGGACCATG
CTATCGGTGCTTTGGGCGAAAGCTTCCTTATGGAATGTGCCCCACTCTATGCCAAATGGATGGATGACATAGGAGAAGCG
CAACGTGCGGATGGTTGCATTCCTGATGTAGCACCGGCCTTCTGGTATTATTATACGGACAACGTAACCTGGCCTGCGGC
CTTCATGTTGATTGGTGACATGCTCTACGAACAATACGGTAATCTACGCCCCGTCTGCAAACACTATGCAGGGATGAAAC
TCTGGATGCGGCACATGCAAGAGGAATATATGAACAAAGATCATATCATTACCCGTGATCGATACGGTGACTGGTGTCTT
CCTCCCGAGTCTCCCGAACTCATCCATTCCAAAGATTCTTCACGCATTACAGACGGCAAGCTGATAGCCACTGCCTATTA
TTACAAACTTCTTCTGTTGATGGCAAAGTTTGCCCGCTTGCAGGGAATAGACGCTGATGCTCGCAATTATGAACAACTAT
CCGTACATGTCAAGGAAGGTTTCAACCGGAATTTCTGGAATGCAGAAAAGAAACAATATGGCAATAATACCGTGACGGCC
AATCTACTACCGTTGGCTTTCGGTATGACGGATGCAGAACAACAAGAAACCGCCGCTTGTAATATCATTGACCAGACAGT
GGATTATTACAATGCCACTATCCGGTGTGGAGTAATCGGTATACAATGGTTGATGCGTGAATTGTATAACATGGGGCGCA
GTGATGTAGCCTATGTTCTCGCCACTCACACCCAATATCCCGGTTGGGGCTATATGGTAGCCAAAGGTGCCACCACCATT
TGGGAGTTATGGAACGGAAATACAGCTGCCCCAGCTATGAATAGTGGTAACCATGTCATGTTACTGGGTGACTTATTGCC
CTTTTGCTACCAACATCTAGCAGGTATCCGTGCGGCTACTCCCGGCTTCAAGGAAATCAAAATGAAACCAGCTTTTGAGT
TGGAAGAAATCGGATACATCAAGGCAAGCCACATCACCCCCTATGGAAAGGTTAGTAGTCACTGGTTACAGACTCCCGTT
GCCTATGAATGGCAAATCACTATCCCGGCCAACAGTATAGCAGAAGTATGGTTACCTAATGAATGCGAAAAACAAATTAC
CGAAAACAATAAGGCACTAAAGCATACAGAAGGAATTATCGGGCTCCGCCATGAGAAAGGATATACCATCTGCCGGATCG
GTTCAGGCAATTACAGCTTTCATATTCCGAAACATTTGGATGCCGAAAACGGACGTCAAGGATTCATCACTGACGAATTC
ATCTGTAATTATCCTCCTTTCCCCGAAAGCCATGCTTCTAGCATTGCCGAAACAAAAGAAGGACTTGTAGCTGCCTGGTT
CGGCGGCACTAAAGAGAAAAATCCGGATTGCTGTATCTGGGTAAGCCGCCATACGCCCCAAGGATGGAGCAAGCCGCAAA
AGGTAGCAGATGGCATACTGGACGGTACCAAATATGCGTGCTGGAACCCTGTGCTTACAGTCACTCCTTCAGGAGAACTA
CAACTCTATTACAAAATCGGTATAAATGTAAGCGGATGGAGCGGACACGTAATCCGTTCACATGACTGCGGCAAAAGCTG
GAGTCGTCCGGAATCCCTGCCGGAAGGTTTTCTGGGTCCTATAAAGAATAAACCTGTCTGGATAGGAAAACGTATGATAT
GCCCCAGCAGCACTGAAGGAGAAAACGGTTGGCAGGTCCACTTCGAGATCAGTGACGACGAGGGACATACGTGGAAAAAA
ACGAACCCTATAGATGCACAGGAAATTATCGAGACAGAAACCATAAAACGAAGCAATGCACAAAAGAGCACTATACAAGC
TATCCAACCTACTATCCTAGTACATCGAGACGGGAAACTACAAGCTTTATGCCGAACCCAAAACAACGGCTCAATAGCTT
CTACCTGGAGTTATGACCAAGGAGAAACATGGACACCTTTGGAATTCACAGAATTGCCCAACAATAATTCAGGCATTGAT
GGAGTAACACTGAAAGACGGACGTTTCCTGTTGGTTTACAACCATTACCGTTATATAAGAGGGAAAAAGAAAAAGCGCAC
CCCTATCAATGTAGCCATCAGCAATGATGGCATACATTGGCAAGCCGGAGTTGTATTGGAAGATTCCCCCATCAACCAGT
ATTCCTATCCGTCAGTGATACAAGGCAAAGACGGGAAAGTACATATTGTATATACCTGGAGAAGACAACGTATCAAATAT
GCCTGCCTCGACCCGGACAAGATAAAAACAAGCTCCTTTGAAGAAGCAAGTTGGAGGGAATAA
>igc_K01186_585544_HMPREF0106_01292_1769981_Bacteroides_Lipid_Metabolism
ATGTGTATTATGAAAAACATATTATTTGCGGGACTTATGCTTTTCTTTTCTTGTATGAAAGGAGAAGCGCAGTCCGGTGC
AAAAAAAAAATTCCCGGAGTTTCCTAAATATACTGTGTTTTCAGCAGGAGATGATAATGTGAATAGTTATCGTATTCCAT
CATTGTTGACAGCGAAAGACGGCTCTTTACTTGTGTTTTGTGAAGCACGTAGAGAAAGTTGGAAGGATAAAAGCCGTACA
GATATAGTAGTGAAACGTAGTACAGATAATGGGCGGACATGGTCAGCTATGCAAGATTTGACTCAGGGAACCACTGGCGC
TTATATGGATCCGACTCCTCTTTTAGATTCAGCTACCGGTAGAATTTTTCTTTTTACCACTTTTTGGCCGGCAGATGATC
ACACAGGTACCAAAAATCGGGCAATTTTGCTGACTTCAGATGACAATGGTTGTACATGGGCTGCTCCCGTTGATGTGACT
GGTACATTAATGCCGAAAGGAAGTCGTATTTATGGTTTTGGACCGGGAGCAGGTTTGCAAATGGTGGGTGAAAAATATAG
AGGAAGACTGATTTTACCGGCTCGTGTATCTGAAGTCACTGGTGAGAAAGCCCATGATGTAGCTATTTATTCCGATAATC
ATGGTAAAACATGGAAGATGGGTGGCAATGGTGATAATGATGATGAATTTCAGATTGCAGAGTCACCTGCCGGAGTTTTG
GTTTATAATGCTCGTGTTCCCAAAGCGCGAATGGTGTCATTCAGTGTAGATGGGGGAGAGACATGGAGCAAGGCTGTAAA
GGAACTTGCTTTGCCTGGTGTATCTAAAGGATGTCAGGCAAGTGTATTGGGAAAAGGTAAAACGCTTTATTTCTCTGGGA
TACAAGGAATACCGGAGACATCCGAATATGATGAACGTGCAAAACTTACTTTATATAAAAGTGAGGATGGTGGAAGAAAA
TGGGATAATGGGTTACTGTTATATGATAAGGCTGCCGGATATAGCTGTATGTCTTTCTTACCGGACGGACGAATGGCTAT
AATCTTTGAAACAGCAGATACTCAATCATTTACTCGTAAATCATTACCTAATACGAAACCTCTTAAGCGTCCGGATGACT
GGATGAAGTTGGATTTAATTTTAGTGCCTGTTATTAATCTTTAA
>igc_K01186_658081_HMPREF0990_02428_19965_unknown_Lipid_Metabolism
ATGAAAAAAAGAGGAAGGGCTTTAGCGCTTCTGCTTGCCGCGGTTTTAACGGTCAGTAGTGTGCCGGGAACAGTTATGGC
GGCAGATGGCGTGAAGCCCCAAGACGGAACAACGAAAGAACAGCCATTCTGGAGTGGAACGGGAGGAAGTACAAGGTTTA
GAATTCCGTGTCTTGTATCTCTTGATGACGGCACATTGGTAGCCGGCTGCGATGCCAGATGGAATACGAGTTTAGACGGT
GGTGGACTGGATACGATCGTATCCCGTTCGACAGACAAAGGAAAGACATGGCACTATACGTTTGCTAATTACCTTGGTGA
TAACGGGAACACGCATAATAACAATTCTACAACGTTTATCGATCCTGCCATGGCAACGGACGGAGAAAAGGTGTACATGA
TTGCAGACCTTTTTCCGGCAGGATATGCGCTGAATGGCGCGAGTCATGCAGCGGTCGCAGGTAAAAGTCATGATGAGAAC
GGAAATATTCTTCTGGCAGACGCGAGAGAATGGACAAACTGTTGGGCGGCAGAACGTCAGGACGCAACGAAATATACATA
TCGCTTAGAGAAGAATAGTAAGAAAAAGTCAGATTCGGCATATGTGATTAAAGACGCAGAAGGCGCGGTTGTAGAAGAGT
ATACAGTTGATGCATATTTTAATATTAAAGGCGACGGTGTAGATGCGAATCTGTTTGAAGCTGATTCACCGTTTCAGGTA
TGGCCAACAGATTATTTGTACCTGACAACATCAGAAGATGGTGGGGCAACATGGTCTGTTCCTTCTATTATTAATATGCG
AAAAGAATCAGAGCAGTCTCTTTTGGTTGGTCCGGGACGCGGTATGGTTACTTCAACGGATAGAATTTTATTTACAGCAT
ACGAGTATACCGGCGGAGATAAAAATAGTGTGGCGATTTATTCTGATGATGGAGGTAAGACGTGGGAAAGAGGTCAGTCA
GTATCAGGCTGGAGTTCGGAAGCTGTTGTGACTGAAGCGAATGGAAAGCTGTACATGTTTACTCGTCATGGGGGTTATTA
TGTTTCTTCCGATTTTGGAAAAACATGGTCAGATAGGCAGGATATGGGGATTCAGTATTGTCAGACATGTCAGTTGACGG
CAATTACATATCCTGAAAAGATTGACGGAAAGACAGCAATTTTATTTGCCGCTCCTTCGGGAACAGGTCGTGATTCCGGG
AAAATTTTCGTAGGATTAGTACAGGATGATGGAAAGCTTGACTGGAAATATAATTACAGCATTAATGGGTCAGCGTATTA
TGCGTATTCTTGTTTGACGGTTCTTCCTGATGGAACAATCGGTCTTCTTTACGAAAATGCGGGAGCAGCGATTACTTATG
TGGATTTTGATATTGAAGATGTTGCAAAAGGCGCGGCAATCGGCGATATTTGGTGCACAGAAGGCGATAAACCTGTGGCA
GAAGTCACTATGAAATCAGATGATGCAAAAGAGCTTGTATTGAATGGATTGAAAGAAGATGCAGAAGTAACAGTAACATC
TGATAATGAAGATGCAGTGACAGCGGCTTATGCAGATGGGAAAGTGAAATTAACTGCTAAATCTGTAACGGGAATGGAAA
AAGCTGCTGTAACAATAGAGTCTGAAGGAGAAAAGACAACAGTCAATGTAATTGTAACAGATGAAGAAAAATACGAAATT
GTAGATCTTAAGCCGGGCGAGACAAAAACATATACGGATACAACGGGAAATTATAGTAACAGTGATTTGTCGTCTGTAGA
TACAAAAGTTGCGGAAGTAACAGTAACAGGCGAAGATGCACAGGCGGTTGAAAAACATGCGGAAGCACAGTTTGCAACTG
CGAAGGCGAAATTTGATGGAGAAGAGGTTTCCTTAGAGAATTGTCTCTTTACTTTTGAAAAAGTAGAAGGTCAGGAAAAT
ATATATACAATGTCGGCAAAAGCCGGAGAGGAAACTGTATATGTAAATTATAAGAATGCTTCTCCGAGTGGAAAAGTATG
CGCCACAACAGCAGCAAATATTAAGCTGGAGGCAAAAAGCGATCAGACATTTGAACTTTTGGATCAATCAGAAGGAGCAA
ACGGAAATCGTTTGTATTTCTACAAAACAAATGAGTCTGAACTGCGTTTTGACAGAAATAGAGATGATCATGATAATTGT
CATATGGAACTGTATAAAAAAGCGGCAAACGACAATACGGAGTCTGCAATTCCGGGATACGAGAAAATTACAGAATTGTC
TCAGATTACAAGTGGCGAGAAATATTTAATCGCGGCAAAAGCAGCTACGGGAACTTATTATGTTGTAAATCCTTCCAATG
CAAATGAAATATATAAACATGTTGCAAAAGTTGTTGAAAAAACCATACCTGTAGAAAAAGAGGCGGCTGTAGCGCTTGGA
AGTAACGCGCAGTTTAATGACGGTGGAGAGAAAAAGATCGGTACGTGTTTGTTTACATTTGATAAGCAGGCAGAAGATGG
AAAATATAAGATTTTTGCAACAACAGAATCCGGACAGAAAGTATATCTTGGACCGAAATCTGCAGCTACGGCTCAGACAC
CGCTTACCGCGACAGAAACGGTGATTACAGTTGCTAAAACTGGCAAAGGATTTACATTGGCTCAGATGGAAAGCGCTACA
AACAGCGGATATCTGTATTTTTGGAAAGATGATGAAAACAAATTCCATTTTGACAGATACAGCAGTGTAGATTCGAGCGG
AAAATGTGAGTTTGAGCTTTATAAGAAAGCGGATAACGCAGAAACATCTGAAATACCCGGATACGTGAAACTGAATGATA
TGTCAGAAATTGAAGCGAACGGACAATACTTGATTGCGATGAAGGCAAAAGATAATAAGTATTATCTCTTGAATCCGGCA
GCGGGAAATGAAAAATATAAATACGTCGCAAAAGTGACAGGCGAAATGTATGAAGATGAGACAATCGGGGCGAAAACCGA
TATTACAATTACCGGAAAAGCAGAAGGCAAAACATCTGTGAAGATTGGAGATAAGACATATTTCATCTTTGTAGAAAATG
ATGTAGAAAAAGTGACATTAAAAGTAGGCGATACATACAATATACCGGGAGAAATTGTCAATAAAACCGAAGTAGAACAA
AGAGGTATCGTAACATTAAAGGCACAGACAGATATGCCGCCTTATAAAATTGTTTCCGAACTTAAGGATGGAACATATTT
GTTCGGAACGAAGAGTCATGTCATGTTGAATACGGCAAGTACGGCGGGAGAAAATCCAAAAGGTCTTGGAATGAAACCGG
TTAATTTCAATGTGGATGACACAGCGAAAGAGTTTATGTGGAAGCTTACAAAAACTGAAGCCGGATATACGATGCAGGAT
GTCTCTTCAGGTAAATATGTTAACATCTCAGGTCAGAATGTAGAACTGAAAGAAGAAGCACAAGTATTGACGGTAGGCGT
GAAAGATAACAGTGGATTTTCTGTTTCAAAAGATAATAATTATTTGAATAACTGGGCAAATACCAATGATAAAGTTGCAG
CGTATGGAATGGATAACAATACATGGTATTTTTACACTCCGTCGTCAGGTTACGTAGCGACAGCGGCGAAAGTAGGACAG
GAAACTTTAGTTACATCAGAAGGAACAGACTATGTGATCACGGTTATTGAGAAAAAACCGGAAGTAAAAGAATACACAGT
AACGGCAACGGTAAATAATGATGAGATGGGTACGGCACAGCTTAACCCGAACGCTTCTAAGTACAAAGAAGGAACGGAAG
TAACGGCAACTGCGACAGTAAAAGACGAAAGCAAATATGAATTCGTGAACTGGACAGTAGACGATAAAGAAGTTTCTAAG
GAAGTGGAGTACAAGTTTACAGTTAAAGGAGATATGGAACTTAAGGCGAACTTCAAAGAGAAGGAAAAACCGCCGGTAGA
AGAGACATATACAGTAACGACAAAAGTAAACGACGATAAGATGGGTACAGTAACGCTTGACCCTGCAAAAGAGAAATACA
ATGCAGGAGAGCAAGTGACGGCAACTGCGACAGTAAAAGACGAAAGTAAATATGAGTTCGTGAACTGGACAGTAGACGGC
GAAAAAGTTTCCGATAAAGCAGAGTACAAGTTTACAATTAATGGAAATATGGAACTTAAGGCGAACTTCAAAGAGAAGGA
AAAACCGCCGGTAGAAGAGACATATACAGTAACGACAAAAGTAAACGACGATAAGATGGGTACAGTAACGCTTGATCCTG
CAAAAGACAAATACAATGCAGGAGAGAAAGTAACGGCAACTGCGACAGTAAAAGACGAAAGCAAATATGAGTTCGTGAAC
TGGACAGTGAACGGAAAAGAAGTTTCTAAAGATGCAGAGTATACGTTTACAGTTGACAAAGATATGGAACTTAAGGCAAG
CTTTAAAGCAAAAGAAGAGCCGCAGCCGCCGGTAACAGAGACGTTTGAAGTAACAGTAAAAGCAAATGATGCGAATATGG
GAGTTGTAGCGATCGACCCGAAAAAAGACAGCTATGCAAAAGGTGAAGAAGTAATAATTATTGCAGAAGCGAAAGAAGGG
TATGAATTTGTAAACTGGACAGCAGGCGGTGAAGAAATTTCCAAGTCGGCAGCATATCGTATCAATGTAGATAAGGATAT
GGAATTGACAGCGAACTTCAAAGCGAAAGAAGAGCCGAAACCGCCGGTAACAGAAGATACATTCAAGCTGAACGTAACTG
TAAACGACGACAAGATGGGAACAGTAAAACTTGATCCTGCAAAAGAAAGCTATAAAGCAGGAGATGTCGTAACGGCAACT
GCAACGGCAAAAGACGGATACAAGTTCGTGAACTGGACAGTAGACGGTAAGGAAGTTTCCGATAAAGCAGAGTATGCATT
TAAAGTGGACAGAGATGTAACATTGAAAGCAAACTTTGAAAAAGTAGCGGCAGATCCGAAACCTGAAACTCCAAAACCGG
AGGATCCGAAAGATGAGGATAAAGCAATTCAGACAGGAGACAACGGCGTATCGCCGATCATTCCGCTTGCAGGATTAGCA
ATAGCGGCAGGAGCGGCAGTTACAGTTCTTCGGAAAAAAGAAGACTGA
>igc_K01186_658083_HMPREF0992_02583_110992_unknown_Signaling_Molecules_and_Interaction
ATGAAAAGGAAATTAGCCAAATGGGCTGTCGCTATGTTTGTGGGAGCCATGATTGCATTATCAGCAACAGGAAATGTAGT
AAGTGCAGGAAATGAAATGCAATCTCAGAGCTCAAAAGAAACAAGTTCAACTGAGAATGAACTGAATTATATTTATATTG
ATGAAGCAGAAACAGAAGTGGGAGATACACAAAGTATTGTTCTTTCATGGGGAAGCAATGCCAATGATATTCAGAAAATA
GATTTAACAGTTGAGAATGAAGATGGTTTTAAAACAATTTTAAATGCCAAAAAGAGAGTGGACAACCTCTTTTTATATGA
GGATAGTTTTGAAAAGGGGATTTATCATGTAGCGGAGGTAAGTGTTACAACAGACTCCGGTACAAAAACTTTTACAGCAA
AAGAACTTGAAACAGACGCTTACTTTGGAGTAGGTGAGAAGGTCAAGGAAAGTGTTAAAAGCGACTACATAGAAATGGAA
AGCCAAGCTGCGGTTGTTACAATCGAAACAGATAATGTGGCAACAGCTGAGAAAAATATTGCGGAAGCACTTTCTGAACA
GGAAGAGTCGTTTGCTAAAAATAAAAGGGAAGTAGATAATTCCGATTTAGTGATTGTTTTGGATCCCGGACACGATGCAA
GCAAACATCCGGGAGCATCTGCTAATGGCGTTAAAGAAGAAGTTGTAAGCTTAAAGATAGCAGAGTATTGTAAGGAAGTA
TTGGAGCAATATGCAGGGGTGTCTGTATATCTGACACGAACAGACGGAAATTGTCCATATCCTGATACGAACAGTATAGA
TGATATTCTTAAACGTGTAGAATGGGCAAAAACCAAAGACGCTGATGTGTTTATTAGTTTTCATATTAACTCTGCCGGTT
CCAGTGCAGCACAGGGAGCGGAAGTATATTATCCACAGGGGGATGCAGATGCTCAAAAGCTTGCGAAGGATATTGTAGGT
GAGCTTGCAAAATTAGGACTTAAAAATCGTGGAGATAAAGGAGATGACAGCTACGCAGTAATCAGACATTCCAAGAGAAA
CGGTTTTCCGGGGCTGATTATTGAGCATGCCTTTGTGTCAAACGCATCAGATGCAAAATGGTTCCAGACAGAAGAAAATC
TTAAGAAATTAGGTGAAGCGGACGCCGCAGGCATTATCAATTACTATGGTCTTACAAAAGATAAAGGTAAGTGGGAATTT
ACAGGTGAATATTGGAAATGGAATGAAGGAAATGGAAAGTATGTGACAAGCACATGGAAATCCATAAACGGCGTATGGTA
CTATTTTGATGCAAACAGCAATATGACAACAGGTTGGCAGCAAATCGGCGGAACATGGTACTACATGGACAGCAGTGGAG
CAATGACGACAGGCTGGCAGCAAATTGGCGGAACATGGTACTATATGAACAGCAGCGGAGCGATGACAACGGGCTGGCAG
CAAATTGGCGGAACATGGTACTATATGAATAGCAGCGGAGCCATGCAGACCGGTTGGCAGACTATTGGAAATCAGACATA
TTATTTCAATGAAAGTGGAGCTATGGCAACAGGCTGGAAGCTTGTTGAGAACGTATGGTACTATTTTAACAGCTCAGGGT
ATTTGTTAAAAGGTGAGCAGACCATTGCAGGAACAAAATGGTATCTTGATGAAAACACAGGAGCATTATATACCGGTTGG
CATTATACGGATGGTAAATGGTATTATCATACAGATGCGGGATTAAAACAAACAGGTTGGCAGAAAATAGGTGGAATATG
GTATTACATGAATGCTGACGGAGTAATGACAACGGGCTGGCAGCAGGTTGGCGGGACATGGTATTACATGGATAACAGTG
GAGCGATGACAACAGGCTGGCAGCAGGTTAGCGGAACATGGTATTACATGGATAACAGTGGAGCGATGACAACAGGCTGG
CAGCAGGTTAGCGGAACATGGTACTACATGAACAGCAGTGGAGCGATGACAACGGGTTGGCAGCAGGTTAGCGGAACATG
GTACTACATGGATAATAGTGGAGCGATGACAACGGGCTGGCAGCAGGTTAGCGGAACATGGTACTATATGAATAGCAGCG
GAGCGATGCAGACAGGGTGGCAGTTACTGAGCGGTAGATGGTATTATCTGGATGGAAGCGGAGCCATGCTCACAGGATTT
CAGGCCATTGGAAATGAAAAGTTCTATTTTAATGCCAGTGGAGAGATGCAAACAGGCTGGCAGTTTATTGATAATGTGTG
GTACTATTTTAATACTTCCGGTTATCTGTTAAAGGGTGAGCAGACGATAGGAGGACAAAAATGGTATCTTGATGCAAACA
CAGGAGCATTATATACGGGTTGGCATTTTACAGATGGTAAATGGTATTATCATACAAGTGAGGGCTTGAAGCAAATCGGT
TGGCAGAAGATAGGCGAAACATGGTATTATATGGACAAAAACGGAGTGATGCAGACCGGCTGGCAGACTATTGGAAATCA
AAAATATTATTTCGACGGAAGCGGAGCAATGGTAACGGGTTGGCAGCTTATCGATAACGTATGGTATTATTTTGAGAATT
CAGGTGAATTGAATAATCAGCCGTCTTCAAAGCCGCCGGTAAATGACGCCATTAAGGTGTATTACGAAATAGCGGGAGAC
AGCTCTGTTACAGTAGAACAGATGGTGAACTATTATAAAAAGAGCGGAAAACCTTATCCTGCTGAAGCGTTAAAGGCAGG
TGGAGCAGCCACAATTGAAGAATTCTGCCAAATTTATTATGAAGAATGTGAAACCGAAGGAATTAAGGCGGAAGTGGCAT
TTATACAATCTATGATTGAAACAGGATTTCTGCAATTTGGCGGAAGTGTAAAAATCGAGCAGTTTAATTTTGCGGGATTA
GGGGCTACTGGAAATGGTGTCAGTGGTAATTCTTTTGAAAATGTAAGAATGGGTATTCGAGCACATGTACAGCATTTGAA
ATGTTATGCAAACACAGAGCCGTTGAAAAATGAATGTGTTGATCCCAGATGGGGAGCATGGCTTAGAGGAAAAGCGCCTT
ATGTGGAATGGCTGAGTATTCCCAATAATCCTAACGGAACGGGCTGGGCAGGAGATGCAGATTATGCTGCAAAGATTTTA
AAAGGAATTCAAGACATGAAAAAATAA
>igc_K01186_667015_Bacsa_2222_52672_Bacteroides_Metabolism
ATGAATACACATCTTCATGCCCGGTTCATCAGGCTCGCCTGCTGGCTCTGCCTCTTGCTTCCGCTCGGAAGCATGGCACA
GGAGGTATCTGTCTCACACTTAACCACCGAACACCTTGCCAACCCCATGGGAATCGATACGTCCACACCCCGGCTAAGCT
GGCAATTGGAATCGGACCAAAAGAACGTCCGGCAAGAAGCGTATCATATCCTGGTCGCTTCCACGCCGGAATTGCTGGCG
CAAGACAAAGGCGACCTTTGGGATTCGGGGAAAACAGCATCCGCCGAGTCACAAAACATCGTATACGCCGGAAAAGCATT
GAAAAGCGACACCCGGTGCTATTGGAAAGTGAAAAGCTATACATCGGCGGGCGAAACGGCTTGGAGCGAGACCAGCCGAT
GGAGCGTCGGGCTATTGGGAGAAGTGCATTGGAAAGGAAGATGGATTGGCTGGGACCAGCCCTCCGCATGGGACAGGGAA
GATGCCCATAGCCGTCTGAGCGCGCGCTACCTGCGCAAAGAGTTCGAGGTAAAAAAGCCCGTCAAGCAAGCCACGGTCTA
CATCTGCGGGCTGGGCATGTACGAACTGTTCATCAACGGCAAGCGGATAGGCGACCAAGTGCTTGCCCCTCTCCCTTCCG
ATTACCGCAAGACCTTATTCTACGACACATACGATGCAACGTCCTTGCTTACAGACAAGAATGCCATCGGTGTCACACTG
GGGAACGGACGCTACTACACCATGCAGCAACACTACCGGACCTATAAAATCGTCAATTTCGGTTATCCCAAGCTCCGCAT
GAACCTGCTCATCACGTATCAGGACGGAACCACCGAAACCATCAAGAGCGATACCGACTGGCGCATCACCACCGACGGCC
CCATCCGGAGCAACAATGAATACGACGGGGAGACGTATGACGCACGCAAGGAACTGGGCGACTGGACCCTGCCCGGATAT
GACGATAGCCAATGGAAACCGGTGCAACGTGTCGGAGCACCGGGAGGAACTCCGCGTGGAATGATTACTCCGCCGATGAA
GGTCATCAAAACCATCCAGCCGGTGCATATACGTGCGAAGGGCGACCGATATATAGTGGACATGGGGCAGAATATAGCCG
GATGGCTCCGCGCACGTATATGTGGAAACGAGGGTGACACCATCCGCCTGCGCTTTGCCGAGACTTTGACACCCGAAGGA
GAACTGTACACCGCCAACTTGCGCGAAGCACAATCCACCGATTATTATATATGCAACGGGAAGGAGAACGGAAAGACCTG
GGCGCCCCGCTTCGTTTACCACGGCTTCCGCTATGTGGAAATATCCGGATACAAGGACGCGGAACTCTCCGACTTTACGG
GTGAGGTGGTAAGCGATGAGGTAGAGCCTACCGGCACGTTCGAGTGTTCCGACGAGACCCTGAACCGTGTGTACAAGAAT
GCCTGGTGGGGTATTTTAGGAAACTATAAAGGCATGCCCGTCGATTGTCCGCAACGCGACGAACGCCAGCCTTGGCTGGG
CGACCGCACCATGGGATGCTGGGGCGAAAGTTACCTGTTCGACATCAACACGCTTTATAGCAAATGGACGCGCGACATCT
GCGAATCCCAGCGCGAGGACGGATGCTTCAGCAATGTCGCTCCGGCTTTCTGGATGTATTATGATGACAATGTCACCTGG
CCTGCCGTGCTTCCTTTCGCCTGCGACATGCTTTACACCCAGTTCGGAAACCGGGAACCGATGGAACGGTGCTACCCTGC
CATCCGCAAATGGATGCTTCACCTGCGCCGGGAATACATGCAAGACGGGCTGATTACCAAAGACAAATACGGAGACTGGT
GCGTTCCGCCCGAATCGCTGGAACTGATTCATAGCAAAGACCCGGCACGCATCACCGACGGGACATTGATTTCTACGGCT
TATTACATCAAATTGCTCGATGTCATGCAACGCTTCGCCTCCCTGCAGAACCTGAAAGAAGACCAGGCGCAATGGGCTGC
ATGGGCAAAGGAGATGAAAGAAGCGTTCAACCGCAAATACCTGCATATCCGGCGGAGAACTTCCCAAAAGCCCGGGCATC
CGCTTTATCCCGACAGTGTCTACTATGGGAATAATACGGTGACTTCCAACGTATTGCCATTGGCATTCAACATCGTCCCC
AACGATTGCAAGGAAGATGTTGCCAAACAAATCGTTTCTACCACCATTCTGAAAAACGGAGGACACATCAGTTGCGGAGT
CATCGGCGTACAATGGCTATTGCAGGAACTTTCCCGGAACGGCTTTGCCGATGTCGCCTTCCTGCTGGCTTCGAAAAAGA
CATATCCTTCGTGGGGGTACATGGCAGAGCAAGGAGCCACCACCACATGGGAACTCTGGAACGGGAATACCGCCGACCCC
AAGATGAACAGCGGGAATCATGTCATGCTGTTAGGCGGCCTCCTGCCCTGGTGCTACGAGCATGCGGCAGGCATCCGAAG
CGACAGCACCCAGACCGGGTTCCGGCATATCATCTTGAAGCCGGACTTTGACATACAGAACTTATTCTGGGCAAAAGCCT
CCTACCGTTGCCCGTACGGCACCATCAAAAGCGCATGGAAAAAGACACTGACCCACCTGGAGTGGGACATCACCATACCG
TGCAACACCACGGCTGAAGTCCATCTTCCCGACGGGAGAGTAGAGCAAATCGGCTCGGGAGACTATCACTATTCGGCAGA
CATTCCCGCACTTCACCCAGCGGTACTCGAAAACCAGTTCCTCTATGAAAAAGCCTCATTCCCCGAATGCCATGCCTCTA
CGATTGTAGAACTGGAAAACGGGGACTTAGTGGCTGCCTTTTTCGGCGGAACCAAAGAGCGCAATCCGGACGTATGCATC
TGGGTATGCCGCAAGCCGAAAGGAAGCGACACGTGGACGGAGCCGGTGAAAGTAGCCGACGGAGTATTCGACCTGAACGA
CCCGGATGCCAAGATAGCCGGCATCACCGCCGATATCAAAGACCACCGGAAAGCTTGCTGGAACCCAGTACTGTTCCAAG
TGCCCGGAGGAGACCTGTTGCTCTTCTTCAAAATCGGACTGAACGTGCCCGACTGGACAGGTTGGCTGGTACGCTCTAAA
GACGGAGGAAAGACATGGAGCCGGCGCGAAGCACTTCCCCAAGGCTTTTTAGGGCCGATTAAAAACAAGCCCGAATTTAT
CAACGGACGCATCCTCTGCCCTTCGAGCACCGAAGGAGAACAAGGCTGGCGCATCCACATCGAATATTCGGACGACATGG
GCAAGACGTGGAAAACAACAGGCCCGATACCCGCAGAGCTGGAATTCCCCAGCCAATACCGGAACATGAATGCGGACGAA
AAGGAAAAACGCCCCATTCTGGTTATCCAGCCCAGCATCCTGAAACACAAAGACGGTACCTTGCAAGTCATCTGCCGCAC
CCGCAACTCGCACCTTGCCACTTCGTGGAGCAAGGACAACGGAAGCACCTGGAGCAAGGTGACACTCATTGAGGGTCTGC
CCAACAACAATTCGGGAACCGATGCCGTCACGTTGCAAGACGGACGCCACGCACTGGTATACAACAACTTCAGCCCGCTA
TTAGGCGACAAGAAGGGCGTGCGCACGCCTATCAACCTTGCCTTGTCGGACGATGGCATCCACTGGACTCCTGTGCTCAC
GCTGGAAGATTCGCCGGTACGCGAGTATTCATACCCTGCCATTATCCAAGGGAAAGACGGGAAATTACACATTACGTTCA
CTTGGAGACGCGAACTTATTAAATACATGGAGATTGATTTGAACAAATTGGAGAAAAAATAG
>igc_K01186_679189_HMPREF9019_0332_119926_Prevotella_Lipid_Metabolism
ATGAATCTAAAATCGCTACGATTATTATGGACCTTTGCACTGCTCCTTGCTTTGGGGTGGAGTACCGCACATGCAGCGGA
CAAGGTAATCCGCATTCAGAAATCAACTGGTACATGGACCAAGTCCAATCCTGCCAAAACATGGGCTGCGCAATGGACCA
GTAACGACGTTGATCCCATGCTCACCCTGACTTGTGCTGCCAACAACATGGCGTACTACGACGGGAACGAGATAAAGCTT
TTTACAGGAAACGGCTCGGTGAAGTTCAGTGCTGATTACACCTTAGCAGTTATTCCTGGTTACGAAATCGTGAGTTACGA
ATTCTCTTTCTCGTCCGAGAAAGCAGGACAGAAGATTGTGGTGACGCCGCAAGGTGCTACCGAATTGTCATCGGATGACC
CTACACAGTGGCAAGCTGTGCAGGTGACAGACATTCACGCCGCTACTGCAACGTTCAATGTAAAGCATGCGACACAAACT
GCCGCAGGTTTTGCACGCTTGAAGAATGTGCTGGTAACCGTGGCAAAGACTGCAACTCCAGCGAATTTTCATCCACTCTA
CATCACTCGTCCCAACGAACATCCTTACCGCATACCAGCCTTGGCTTGCTTGAAAGACGGTAAGTTACTGGCTTTCTCTG
ATTATCGCCCGGGTGGCTCTGACATTGGTTATGGCGAGGTAGATATTCAATTGCGAACCTCTACCGACCATGGTGCTACT
TGGACCGATGCACGTACCATTGCCAATGGCAAAGGAACGGGCAGCGGACTCGATTATGGCTTTGGCGATGCTGCTGTTGT
TGCCGACCGCGAAAGCAATGAGGTGTTGATGATGTGTGTGGCAGGACATGTTCCCTACCAAACAGCGAACTACCAAGCTG
GAAACCCGTTGCCCATGGTGCGTTATCTGAGTACCGATGGAGGTGAGACTTGGGGCAATTATACCGATGTTACCGCTGCC
GTTTATGGACTCTTTGACGGAAGTAAAGACGGCGCAGTGAAAAGTATGTTTGCTGGTTCGGGGAAGCTATGCCAGAGCAG
TATCGTGAAGCATGGAACGCACTACCGTGTGTATATGCCTGTTTGTGCCCGTGACGGTGGCAACCGCGTGCTGTATTCTG
ATGACTTCGGAGCAACTTGGAAAGTATTGGGAGGAAAGGATGCACGTCCTGCTCCCGGAGGTGATGAGCCTAAGTGCGAA
GAATTGCCCGACGGTAGAGTGTTACTGTCGAGCCGCACCAATGGAGGACGACTGTTCAATATCTATACCTATACTAACCA
TGAGACGGGCGAAGGCTCGTGGGGCGAGGTGGCTAAGTCGGATGCGAACAATCGCGGAACGGCAGCACAAAGCAATTCGT
GCAATGGCGAAATCATGATACTTCCTGTGAAGCGCAACAGCGATGGTAAGCAAATGTTCTTGGCACTGCAAAGTGTTCCC
TTTGGTCCGAACCGTGCCAATGTGGGCATTTACTTCAAGGCATTAGAGAGCTTGAACGATTATTTCACGCCAAAAGCGTT
TGCAAGCAATTGGACAGGAAAGAAACAAATATCACAAATGGGTTCGGCGTATAGCACCATGGTGTGGCAAAAGGACGACA
AGGTGGGATTCTTCTATGAAGAGTCTACCTACGGTGCCGATTATACCAACGTGTACAAGGCTTTGACACTCGAAGAAATC
ACCGACAACGCATTTAGCTACGACGCTACAGTGAAACGTCCCACGGAGGATGCCAACGCCATTCAGTATTCAGACTTGAC
AAAGGTAACGCAACTGCTCGGTCACAAGGGGGTAGGTTTCCCTTTGGCTGATGCCGAGAGTCGTGAGCTACTCGCCAAGA
TATATGATGCTCCTGCCAACTACACGAAGGCACAATTGGAGAAAGCCGTGCAGCAATTTGTGGAAGAAACCAATGTAGAG
AAACCTCAAAACGGACTGCTGTACCTCGTGAAGTTCGTAGGCAAGGATGGAAAGACTTATATGGTGGATTATGCAGATGG
CAAGCTCTCCGCAAAACCAATCACAGAAGGACAAGCTCCCGAACGCTCGGCAGGTTTCAAGGCGCACGTACTCGCTACTG
GCAAGGTGGCGTTTGAAACCATGGACGGCAAGTTTCTGTGTTATCCCACCCAGTTGCCTGCTCCTCAAGACCTCACAGGT
TATCACGTTGGAGGTGTGACCGATGAACTTGATGAGGCGGACAACGGACTGGATTTGCAAAAGGCTATTGCAAGCGATAA
AGTAGAGAGCACGGAAGCACTCGACCGCTTTGGCAAGTTTTACATCTGCTCCAAGCGAGGCAATCGCACTGACAACCAGC
AAGAGGCACTGGGCTTTTGGACCCTCAACACGCAAGCCAATGCTTTTAACAATGCTGATGTCCCTTTTCTGAACAACCAG
CTCACTTCGCTTGTCGTTGTTGAGCGCATGGTACTGCCTTTGGGCAAGCAGGTTACGACGTTGGCAGAGGTGGACCCAAA
CAAGGCGTATGCGCTCTATAACGAGCATTTTACTACCTACGCTGTAAAGAAAGAAGGACAGACAAATGTGTGGGTGCAAG
GCATGGTGGGTGATGCTGGACACAGTTTGGCAAACGGTGACTTTGCTCAACCCTATAACCCATCATCGGCTTTCGGTGCA
TGGCAGCTCATGAAGAACGACCAAGGACAGTGGCTGTTGTATAACATTGGCGCAAAGCAGTATGCGCGCACTCCGTCAAA
TCAAAGTGGTACAGGTCCTTGTACTTTCGTCGATGAGGCATTGCCCATTAACGTTACCGAACTACCCAATGGCGGATTTG
CCTTTAACACAGGCAACAATGCACAGCAATTCTTTTGTGCAGCACCGCAATTGGCAGACAGTCCCATTAACGTGTGGACT
TCCAGCGACAGCGGTTCGCGCTGGTTGTTGGTAGAAAATCCCAATGTTCAGGTGGATGTTCCTAACAGCATTCAACAAAC
GGTTGCTGCGAAAGCCAATCGGAAAACGGGCATCTACAACCTTAAGGGTCAACGCATAAATACCGACAAGCTGCATCAAC
TCCCTGCTGGAATATATATCGTAGACGGCAAAAAGGTGGTGGTGAAGTAA
>igc_K01186_679189_HMPREF9019_1088_1535383_Prevotella_Lipid_Metabolism
ATGAAAATTTTTAGATTGATATCTTTTTTATGGTTGCTTTCAACTGGTCTTGTTGTGCAAGCCTCAAACAACCAGCATCA
CCAACAATTGCTATTTGAAACTGATTCAGTCAATAAAATCCCATATCGTATTCCTGCCATTGCTCAGTGCAGAAATGGAA
ACTTGATTGCTGTTTCTGATTTCCGCTATTGTGGTTCTGATATTGGTTATGGTGCTGTAGACTTAGTGTACCGTATCAGT
AAAGATTATGGCATTACTTGGTCGCCTATTTCCAAACTTGCTGACGGACATGGTGATGAAAATCGCATTCAGTGGGATTA
TGCTTTTGGCGATTGTGGTTTGGTAGCCAACCGCACCAACAGCGAGGTATTGGCTGTTTGCGTAGCTGGCAAAACGGTTT
ACTTTCAGGGCAAGCGTAACAATCCTAACAGAGTGGCAGTGTTTCGCAGTAATGACAACGGCAAGACTTGGGACAAAGGA
CACGAGATTACAGAGCAGATTTATCGACTATTTGATGGTCGCAAGCAAGGTCCAATTCAGTCTTTGTTCTTTACCTCGGG
CAGAATTCATCAAAGCAGATACGTCAAAGTAGGCAAATACTTTCGCTTGTACTCAGGTCTGTGCACGCTCTCGGGCAATT
TCATTGTTTATAGCGATGACTTTGGACATCAGTGGAAAGTTCTTGGTAATATTGACGAATCTCCCTGCAAAGATGGTGAT
GAAGTGAAATGTGAAGAGCTTCCCGATGGTAGTCTTATTCTTAGCTCACGCACAGAAGGCAGAATGTTCAACATCTTTAC
GTTTACCAATATCAAAAAAGGTGAAGGTCATTGGGACAGCCGACAAACGGCGTCCGATATGGCTCATATCAAGAACCAAT
GCAACGGGGAGATATTGGTTTTACCCGTCATACGTAAATCTGATGGTCAGGAAACATATTTAGCTCTTCAATCGGTACCT
TTTGGACCACAACGAACGAATGTGGGCATCTTTTACAAAGAAATTGGAAAGGAACACTTATCAGCTCTCGAGTTTGCATC
CCATTGGAAAAGAGGGATGCAGGTTCATCATGGACCTTCATCTTATTCCACTATGATAGCTCAAAAGGATGGACGAATAG
GATTTTTGTGTGAAGTTGGGCAGAAAAATAATCACATTTCCTATCAATCGCTTGACGTGGAAGAGATTACCAACAACGAA
TTTGTGCTTTCTAAGAAACGCTTCAAGAAGGGCTACTAA
>igc_K01186_717962_CC1_03920_1779479_Coprococcus_Metabolism
ATGGAATTCAAACATATTCAGGGACTGACCCCGGACGGAACTGTTTATTATAATGAAGATATGGGAACCCTTGAGGCTAT
GGTACCTCCGGGCAAATACAGCACAGCCCATGCACCGGCACTTCTTGAGCTTGAAAACGGTGATATGCTCTGCGCATGGT
TTGCTGGTTCCTTCGAAGGCAGCAAAGATATCAGCATTGTGTGCGCAAGATGGGAAAATGGCAGTGATCACTGGAGTGAA
CCGGTCCAGGTTTCCTATGACAGTGAGAGAAGTGAGCAGAATCCTTCCTTATTTAAAGGACCGGACGGTGCCGTATGGTG
TATGTATACAGCACAGTTAGACCGTATGGAAGGCAAAGACAATATGCAGTTCACCTCCATTATCCGCTGCCAGAAGAGTT
TTGACGGCGGCAAAACATGGGGCGAAGCGGAAGTCATTTTCCCGGAAGAGGGCAGTTTCTGCCGTCAGCCAATCCAGGTG
CTTTCAAATGGTCGTTGGATTTTCGGTAACTGGATCTGCACAGACTCTGTGAATGGTCTTGAAGGCGATCCAACTGCATT
CCGTATTTCAGATGATGAAGGCAGGACATGGAAGAAAGTCGACATGCCTGAAAGCAACGGTGCTGTTCATGCCAATGTTG
TAGAACTTGAAGGCGGCAAACTTGTATGCTTTCTCCGCAGCCGTTTCGCTGACAACATTTATATCAGCGAATCCAAAGAC
TGGGGTGATACATGGACAAAACCGGTTCCGACAGTACTTCCGAACAATAACTCCAGCATCAGTGCGCTGAAACTGGCCAG
CGGCAGAATTGCCATCGCTTACAACCCAACCCATGCGCCGCATCCGGTATACGGCAAAGTAGCATGGCCGGGACTTCGTT
GCCCTGTTGCTGTTGCACTTTCTGAGGACGGCGGCAAGACATGGCCAATGATCCGTGTCATGGAAAGAGGCGAAGGCTTC
ACAGGGGACGAAAATACAACCAACAACAAGCAGTACGAATACCCTTATCTGATGCAGGGCAAAGACGGCAGACTCCATCT
GGCATTTGCTTACAAAAACAGAATCGGTATCAAATACATGAGCTTCACAGAAGAAGATGTCATGGGTGAAAAGCGTGAAA
CAGCAGGCTTCTACAACCCGACATCCGCTCAGATTAAATAA
>igc_K01186_742723_HMPREF9477_01445_69723_unknown_Lipid_Metabolism
ATGAAAAAGAGAAGAAGAATTTTGGCATTACTGCTTGCGACTACTTTGACACTCAGCAGTATGCCTGCAGTTTTGGCAAA
AGAGGGAACAAAACCTCAGGACAGTACGACAAAAGAACAGCCATTTTGGTCGGGAACAGGGGAGAGTGATAAGTTTCGTA
TTCCATGTTTGGTATCACTAGATGACGGAACCCTTGTAGCGGGCTGCGATGCCAGATGGACAACCCATATGGACGGCGGC
GGCTTGGATACGATTGTGTCCTACTCTAAAGATAAGGGACAGACATGGCGCTATACATTTGCCAATTATCTTGGGGATAA
CGGAAATGAACATAATGTCAATTCTACAGCATTTATTGATCCTGCAATGGCAACGGACGGTGAGAGAGTGTACATGATTG
CCGATTTGTATCCGGCAGGATACGCGTTGAACGGAGCGAAGAAACAGCCTGTTCCGGGAAAGAGCCATGATGATAAGGGA
AATATCCTTTTGGCAGATGCGAGAAATTGGAATGACGTTTGGGGAAGTGAACGTACAAACTCTGCGAATTATACATACCG
TTTAATAAAGAATGAAGGTGAAGACGGAAGGCCTACATACTCTATTCAAGATGCAAACGGAAAAATTATGGAAGGCTATA
CGGTTGATGCTTATTTCAATGTAAAAGGAGAAAACGTGAATGCCAATCTTTTTGAAGCCGATTCTCCATTTCAGGTATGG
CCGACAGACTACCTTTATCTGACGACGTCGGAGGACGGAGGAAGAACATGGTCTGTTCCTTCCATCTTAAATTTAAGAAG
AGACAGTGAACAGTCGCTTCTCGTTGGACCGGGGCGTGGAATGGTAACTTCAGAGGGCAGAATTGTATTTACCGCATATG
AATTTACGAACGGAGATAAAAACAGTGCGGCAATCTACTCTGACGACGGAGGAAGAACGTGGAAGAGAGGAAAATCTGTA
TCCGGTCTTAGTTCTGAAGCGGTTGTAACGGAAGCGGACGGAAAATTATATATGTTTACCCGCCACGGAGGATACTATGT
GTCAAATGATTGGGGAGAAACATGGTCCGGACGAAAAGATATGGGGATAAATTACAACTTAGGCTGCCAGTTGACAGCAG
TAACTTATCCGGAGAAAATTGACGGGAAGACAGCAATTCTTTTTGCTGCACCATCTAATACAACAACACGTGCAGCAGGA
AAAATTTTCGTAGGCTTAGTTCAGGAAGACGGTACATTAAAGTGGACATATGATTACAGCATTAACGGTTCGGATTATTA
TGCATATTCGTGTCTGACCGTATTGCCTGACGGAACAGTAGGATTATTATATGAAAATGGCGCAACAGAAATCAAATATA
TCGACTTGGATATCAAAGATATTGCGAAAGGTGCAACAATCGGAAACATTTGGTGTACGGACGATGCAGGGAAAACGGTA
TCGGCAGTTACAATGAAATCAAATGAGAGCAAAACCTTTACGGTAAACGGTTTAAAAGACAGCGCGGAAGTGACCGTGAA
CTCAGATAATGAGTCTGCAGTAGAAGCGACATACGAAAATGGCAAATTAAAATTGACTTCCTCAAAAGTAACAGGATTGA
AACAGGCGGTTGTAACTGTAAAATGCGGGGAGGCAGACACAGAACTTCACGTAAATGTAACGGACAGCGAAAAGTATGAG
ATTGTAAATCTTCGTGTAGGAGATACAAAAACATATACGGATAAAACAGGAAATTACAGCGATAATAAACTGGAAGAGTT
AGACAAAGATATTGCTGAAGTGATACTTGAAGGGGAAGACGCAAAAGACGAGGAAATCAAACCGGAAGCAGAAATTCAGT
TGGGAACGAACGCACAGTTTGATGGAGAGAAGAAGAAAATCAGCAGCAGTCTGTTTACGTTTGATAAAAAGGATAACGGA
AAATACGCCATTTCTGCAACGACGGCAAAAGGCGAGAAAGTATATCTCACTCCAAAGACAGCTGCAACGGCAAATACACC
GCTCACAAAAACAAGTGCGGATATCACCGTGGCAAAAGGAGAGGACGGAACATTTAGTTTCACACAAGAGGCAGCCGGCG
GAGCAGGAGGAATTTTATATTTCCATAAAGAAGCAGGTAAATTGTACTTTGACAGAAACGGAACAATGCATAATAACTGT
AAATTTGATATTTACAAAGCCGCAGAAAACGCAAAAGACAGCGAAATTCCGGGATATATAAAAGTAAAGGATTTATCAGA
AATTACAGATAACGGACAGTATGTAATTGCTTCAAAAGCAGAGGACAGAAGAAACTATCTGCTTAATCCTTCGCAGGAAA
CAGATAAATATAGTTATGTTGCAAAAGTAACCGGGAAAATGTACGAAGGACAGCCTACACCGGCAAAAACAGACATAACC
ATTAAGGGAAAAGCGGAAGGCGAAACAGAAGTAACCATCGGAAAAACCACATATTATATCATTGTAAAAAATGATGTAAA
AGAAGTGAATTTAAAAGTAGGAGAAACGGTAAATATACCGGGAAAAATCGTACAGGCAAAAGGAGAGACAGACAGCATCT
CGAAGGTAGAGCGCAACGACATGCCTCCTTATAAAGCGATTACGGAACTGAAAGAAGGAACATACCTGTTTGGAAGCGGA
ACTCACATTCTGTTAAATACACCAAGTAGCAAAGATAATCCTACAGGGTTGGCAATGCAGGCGGCAAATTTCAATGTAGG
AGAGTACAACGAATCTCTTTGGACAATCGAAAAGTCAGAGAATGGTTATACGATGAAAGATGTCAACGGCAAATATGTAA
ATATTGATAACCAGAATGTGACATTAAAAGATACGCCGCAGACACTCACAATATCAAAGAGAAGTCAGGGTGGATTTGCA
GTTTCCCGCAACGGATATTATTTAAACAACTGGGAAGGCGCGAACAACAAAGTGGCCGCTTACACAGGTGATGACAACGC
ATGGAGTTTCTATAAAGCGTCCGTGGGTAATGTTGTCACAGGAGAAAAGGCCGGAAAAGTAACTTTAGTTACGGAAGGAA
CAACATATAAGATTACAGTTGAGCAGGATCCTGTCACATGCAAACATACATGGGGAGACTGGGAAGTAATCAAAGAAGCA
ACCTGTACAGAGGGCGGCGAAGAAACAAAGACCTGTACAAAATGTCATGCGACAGAGACAAGACAGACAAAAGCACTCGG
TCATAAGTTTAGTGACTGGGAAGTAGTAGAAGAACCTACAGCAACAGAGGACGGATACGAAGAGAGAGTGTGCGAACGCT
GTAAAGCGAGACAGACAAAGGTACTTCCTGCAACCGGAGAAAATAATAACAACGGCGGAGATACAGGAAATCAAAATAAT
GGTGAAACTGCGGGTAACAGTGGAAATCATGATAACAGCGGCAACTCAGGAAACAGCGGAAATCAGAATCAGAAACCGGT
AAAAACAGGCGATATGGCAGATCCGCTTACAACTGCTTTGGGAATGGCAGGCTGCCTCGGTGCAATCATTGCAATTCTTC
GCAGAAAATCAGGAAAATAA
>igc_K01186_762983_HMPREF9444_01764_2377906_Succinatimonas_Metabolism
ATGTTAAAGCGTGATTTTCATGTAATGGCCGCTAAGGAAAGTAAGATTGCTTTTAACATGTGCCATGCTTCTAATTTAAT
AAAATTAGATGACGGTACGATTATTACCGTATTTTTTGCCGGATCTCATGAAGGCAACAGCGACACTTCCATATACATGT
GCAGAGCCAAAGCAGGGGAGTCTTCCGAGCCTGTAAAAATAGCCGGATCAGATGAGGCGCATTGGAATCCGGTACTCTTT
GCAGTAAGTGATGAAGAGTTGGTTCTTTTTTATAAAGTAGGCAATATTATTGCGACATGGAGAACCATGATTGTGCGCTC
TTACGATAGAGGTCTGACTTGGTCTGAGCCTGAGGAATTGGTACCGGGTGATATCGGCGGCAGGGGGCCAGTGCGCAATA
AACCGGTTAGGATCAGCTCCGGTGCGATTTTATGTCCCGGATCTTTGGAAAACGGTCCGTGGCGGGCGTTTTTGGATATA
AGTTATGATAATCTGCGTACTTTGGAAAAGAGCGCGGAAATATCCTATCAGGAAGAAGGAAACTTTTCACCTTTAAATAA
AGGTATAGAAGTAAGTGAGCAGTCATTTTCGGGAAAGGGCGTAATTCAGCCTACGATATGGGAAGATGATAAAGGCGTAC
ATGTGCTTTTGCGTTCGACTTACGGCAAGGTTATAAGGGCAGACAGTATCGATGGCGGCAGAACTTTTTTGAAACCGTAT
CCTGTCAATATGGATAACAATAACAGCGGACTTGATGCCGTATATGTAAACGGCAAGCTTTATTTAGTCTGCAATCCCGT
AGGCGGCAATTGGGCTGACCGTACGCCGCTGACGCTGTTTTCATCAGAAGACGGCATTAATTTTAAAGAAGAAGCAGTAT
TAGCCGACGGTCCCGGTGAGTTCTCATATCCGTGCATCCGCGCTTACGACAATGCTCTTTATATTTCTTATACCTATTCG
CGCAAAAATATTGCGCTTGACAAGTTCACTATAGACTAA
>igc_K01186_864570_HMPREF9189_0317_74661_Streptococcus_Lipid_Metabolism
TTGTCTCTTGAAGAGACAATAAAAATTTTTAAAGAAAAAAGAAAGCGCTTTATTTTTATGAAAAATGGAAGGACAAACAT
GAATTACAACTCTTTACATCGGAAACAGCGATACGGAATTCGAAAATTTGCAATCGGAGCAGCATCAGTAGTGATTGGTA
CAGTAGTATTTGGAGTAAATCCAGTCTTAGCTCAAGAGCAAGCCAATGCAGCAGGTGCTAGTACAGAAACAGTCGAATCT
GGTCAAGGGCAAGGATTATCAGAGTTACCAAAAGAAGTGTCTTCTGGTGATCTTGAACATTTGGATAAGGATTTGGCTGG
TAAATTGGCAGCAGCTCAAGACAACGGCGTTGAGGTGGACCAAGATCATTTGAAAAAAAATGAGAGTGCAGAATCAGAAA
CTCCATCCTCTACGGAAACCCCTGCAGAAGAAGCAAATAAGGAAGCGGAATCAGAGGATCAAGGAGCGCTTCCTCGTGAC
TATTACTCAAGAGATTTAAAAAATGCTAATCCTGTCCTTGAAAAAGAAGATGTTGAAACCAATGCAGCAAATGGTCAGAG
AGTCGATTTATCAAGTGAACTAGACAAACTAAAGAAACTTCAAAATGCTACAGTTCACATGGAGTTCAAACCAGATGCAT
CAGCTCCACGCTTTTACAATCTCTTCTCGGTATCCAGTGACACCAAGGAAAATGAGTACTTTACTATGTCGGTCCTTGAT
AATACAGCTCTTATTGAAGGGCGTGGCGCTAACGGGGAGCAGTTCTATGATAAGTATACAGATGCTCCTTTGAAAGTTCG
CCCTGGACAATGGAACTCCGTGACCTTTACTGTCGAACAACCGACAGCAGAGTTACCTCATGGTCGAGTTCGTCTCTATG
TGAACGGTGTCTTATCCCGAACAAGTCTAAAATCTGGTAACTTTATCAAAGATATGCCAGATGTTAATCAAGCTCAACTT
GGAGCAACCAAACGGGGCAATAAAACAGTTTGGGCATCAAACCTACAAGTTCGAAACCTAACCGTTTATGATCGTGCTTT
AAGCCCAGATGAAGTTCAAACACGGAGTCAACTATTTGAAAGAGGTGATTTAGAAAAGAAACTTCCTGAGGGCGCGAAAA
TCTCAGAGAAAGAAGATGTCTTTAAAGGGGGAATGCATAACCAACCAAACAAAGATGGCATCAAGAGTTATCGTATTCCA
GCTCTTCTCAAGACTGATAAAGGAACGCTGATTGCAGGTGCAGATGAACGCCGTCTCCATTCGAGTGACTGGGGTGATAT
CGGTATGGTCATTAGACGCAGTGAAGATAATGGTAAAACTTGGGGAGATCGAGTAACCATTACCAACTTACGTGACAATC
CAAGAGCTTCTGACCCATCAATCGGTTCACCAGTGAATATCGATATGACCTTGACTCAAGATCCTGAAACCAAACGCATC
TTTGCCATTTATGACATGTTCCCAGAAGGAAAAGGGATCTTTGGAATGTCTTCGCAAAAAGAAGAAGCTTACAAAGAAAT
CAATGGTAAAACCTATCAACTCCTCTATCGAGAAGGTGAACAGGGAGCTTATACTATTCGAGAAAATGGTACAGTTTACA
CTCCAGATGGCAAGGCAACAGACTATCGCGTTGTTGTAGATCCTGTTAAACCAGCATACAGCGACAAGGGTGATCTATAC
AAGGGTGACCAGCTACTAGGCAATATCTACTTCACCACAAACAAAACTTCTCCATTTAGAATTGCCAAGGATAGCTACCT
ATGGATGTCTTACAGTGATGACGACGGGAAGACCTGGTCTGCTCCTCAAGATATTACTCCGATGGTCAAAGCCGATTGGA
TGAAATTCCTAGGCGTAGGTCCTGGAGTGGGGATAACCCTTCGTACTGGACCGCATAAAGGTCGAATCGTCGTTCCTGTC
TATACAAGCAATCGGACTAACCACCTCAATGGTTCTCAATCATCTCGAATCATCTACTCAGACGACCATGGTAAGACATG
GCATATGGGTGGTGGTGTCAACGACAATCGTACACTTTATGATGGTACAGTGGTTGATTCAAGTACCATGAATAATTATT
ATGCTCAAAATACAGAGGCTTCTGTTGTTCAGTTAAACAATGGGGACCTCAAACTCTTTATGCGAGGATTGACAGAAGAT
CTACAGGTTGCGACCAGTCATGATGGTGGTCTAACTTGGGACAATAACGTTGAACGCTACGATGTGCCAGACGTTTATGT
TCAAATGGCTGCGACTCACACGGTTCAAAATGGCAAAGAGTATATTCTATTAGCAAATGCAAATGGTCCTGGTCGTAAAA
ATGGGTATATTCGAGTGGCTCGTGTAGAAGAAGATGGTCAGCTAACTTGGTTGCACCACCATTTGATTCAAGAAGGTGAG
TATGCTTATAACTCACTTCAACAAATCGGACCAGATGAATTTGGACTTTTATACGAACACCATGCTCCTGGAGGTGTTCC
ATACACACTTTCCTTCAAGAAATTCAACTGGGATTTCTTGACCAAGGAAAGAATTTCTCCTAAAGAAGCAAAAGTGAAAT
ATGCTATCCAAAAATGGCCAGGTATTATTGCCATGGAGTTCGATTCGGAAGTATTGGTCAACAAGGCTCCGACCCTTCAA
TTGGCAAATGGCAAGACAGCAACCTTTATGACCCAGTACGATACAAAAACACTCCTATTTACAGTGGATCCAGAGGATAT
GGGGCAAAGGATTACAGGTCTGGCAGAGGGTGCAATTGAAAGTATGCATAATTTACCAGTTTCTTTAGCTGGCTCTAAAC
TAAGCGATGGTATTAATGGCAGTGAAGCTGCTATCCATGAAGTTCCAGAGTTTACAGGTGGTGTTAATGCAGAAGAAGCG
GCTGTGGCAGAGGTACCAGAGTACACTGGACCATTGGCAACAGCAGGTGAAGAACCAGCTCCAACAGTAGAAAAACCGGA
ATTCACAGGTGGTGTCAATGCAGAAGAAGCGGCTGTAGCAGAGGTACCAGAGTACACCGGTCCATTGGCAACGGTAGGTG
AAGAACCGGCTCCAACGGTAGAAAAACCAGAATTCACAGGTGGTGTCAATGCAGTTGAGGCAGCAGTCCATGAGATTCCT
GAGTTTAAAGGAGGAGTGAATGCAGTTCAAGCAGCCTCAAACGAGGTTCCAGAATATAGCGGAGGTGCTAACTTTGTCTT
GGCAGCTTCAAATGACCTGCCAGAGTATAAGGGTGGAGTCAATGGCGCTGAGGCAGCAGTCCATGAAGTGCCAGAGTACA
AGGGAGACACCAATCTAGTATTAGCAGCTGCAGACAACAAACTGTCTCTAGGCCAAGATGTGACCTATCAAGCGCCAGCA
GCTAAACAAGATGAACTTCCAAATACGGGAAGCAAGGAAACCAGCTCACTAATTTCCCTTGGCCTTGCGGGCGTCCTTTT
ATCCCTCTTTGCATTTGGAAAGAAGAGAAAAGAATAA
>igc_K01186_871237_SIN_0199_1030767_Streptococcus_Lipid_Metabolism
ATGAACAATTACTATGCTCAAAATACGGAGGCTTCAGTTGTTCAGCTGAACAATGGTCAGTTGAAACTCTTTATGCGTGG
TTTGACAGGTGATTTGCAGGTTGCGACAAGTTATGATGGTGGTATTACATGGGACAACTATGTAGCGCGCTATGATGTAC
CTGATGTTTATGTTCAAATGGCAGCGACTCATACGGTTCAAGATGGTAAGGAGTATATCCTTCTAGCAAATGCCAATGGC
CCAGGTCGTAAGAATGGTTACATTCGAGTGGCTCGCGTAGAAGAAGATGGCGAGTTGACTTGGTTGCATCATCATTTGAT
TCAAGAAGGGGAGTATGCCTATAACTCACTTCAACAGATCGGACCAAAAGAATTTGGTCTCTTGTACGAACATCATGAAG
CTGGTGGCAATCCTTATACTCTATCCTTCAAGAAATTCAACTGGGATTATCTAACTAAAGAGAGACTTGCTTCAAAAGAA
GTGAAAGTTACAACGGCTATGGAAAAATGGCCAGGCATTATTGCTATGGAATTTGATTCAGAAGTCTTGGTAAATCAAGC
TCCAACTCTCAAACTAGCTAATGGTAAGACTGCAACCTTCATGACTCAGTATGATACTAAAACTCTCCTATTTACAATAG
CTCCTGAAGATATCGGTCAAAAAGTTACAGCTATTGAAGCGGGTGCAATTGAAAGTATGCATAACTTGCCAGTATCAGTG
GTAGGTACTAAACTTACGAATGGTTTTAATGGTGACGAACCGGCAATCCATGAAATCCCAGAATTTACAGGTGGTGTCAA
TGGTGACGAAGCAGCTGTAGCAGAACTTCCTGAGTACATTGAAGCTATTGGAACAGTAGGTGACGAAGCAGCACCAACAG
TAGAAGTTCCAGAATTCGAAGGTGGCGTCAATGGTGACGAAGCAGCTGTGGCTGAGCTCCCTGAGTACACTGAACCTAGT
GCAACAGTAGGTGATGAAGCACCACCAACAGTAGAAGTCCCTGAGTTTGAAGGTGACGTAAATGGTGAAGCAGCATCTGA
ATCTGAGCTTCCTGAATACTCTGTTCCTAGCGCAACAGTAGGTGATGAAGTAGCACCAACAGTAGAAGTCCCAGAATTCG
AAGGTGGTGTCAATGCGGTCGAAGCAGCAGTTCATGAGCTTCCAGAATTCACAGGCAGTGTGAAGAATGACGTCGCGTCA
ACAGAAAAACCAGGATTTGTAGGAGACGTCAAGGGTTCAGAAGTAGCGAGTCCTAAAAATCCAGATCACAAAGGTCAACA
GTCTATTGTATCTCAAGCTATGGCACAAGATAAGACCTATCAAGCACCTGCAGTTCGTCAAGATGTTCTTCCTAAGACAG
GAAGTAAAGATGCCACTACCCTTGCATCAGTAGGGCTTGTGGGGATGCTCCTTGGTATGTTTGCCATGGGCAAGAGAAAA
GAAGATTAG
>igc_K01186_871237_SIN_0200_2100412_Streptococcus_Lipid_Metabolism
ATGGTTTGGGGGGCAGGCTTACAAGTTCGTAATCTAACTGTTTACGATCGTGCCTTGAGTCCAGAAGAGGTTCAAAATCG
TAGCTACCTCTTTGAAAGATCCGAATTAGAGAAAAAGCTTCCAGAAGGAGCTGAGATAACAGATAAAAAGGATGTTTTTG
AAGCTGGTAAAAATGGGCAGTCAAATCCAGATGGTATTAATAGTTATCGCATTCCAGCCCTCCTTAAGACTGACAAGGGA
ACTTTGATTGCTGGAGCTGACGAACGCCGCTTGCACCACTATGACTGGGGCGATATCGGTATGGTCGTCAAACGAAGTGA
GGATCAGGGTCAAACATGGGGCGATCGTATCACACTTACGAATCTACGCGACAATCCAAAAGCTACTGATCCATCTGTTG
GTTCACCAGTAAATATCGATATGGTTTTAGCCCAAGATACTGAAACCAAACGCATCTTTTCAGTCTATGATATGTTCCCA
GAAGGAAAAGGTATCTTTGGGATGTCAGCTGAAAAAGAGGAAGCTTATAAAGAAATTGATGGGAAAACCTACCAAATTCT
CTATCGTGAAGGAGAAAATGGGGCCTATACTATTCGTGAAAATGGCCTTGTCTACACACCAGATGGTCAGGCAACGGATT
ACCGTGTTGTTGTAAATCCAGTCAAGCCGGCTTATAGCGATAAAGGTGATATTTATCAGGGTGAGCAGTTACTAGGAAAT
ATCTATTTTACAAGCAATAAAACTTCTCCATTTAGAATTGCTAAAGACAGCTACCTATGGATGTCTTACAGTGATGATGA
TGGTAAGACTTGGTCTGCACCACAAGATATTACCCCGATGGTCAAAGCTGATTGGATGAAATTCTTAGGTGTGGGACCTG
GAGTGGGAATTACCCTCCAGAATGGACCTCATAAAGGTCGGATTGTCGTTCCTGTCTATACGACGAATAGAACAAACCAC
CTCAATGGTTCTCAATCATCTCGTATCATCTACTCAGATGACCATGGTAAGACTTGGCATATGGGGGCGGTGTCAATGAT
AACCGTACACTTTATGATGGTACAGTAG
>igc_K01186_871237_SIN_0201_2956437_Streptococcus_Lipid_Metabolism
ATGAAGCATAATCAGTTGGATAGAAAACAACGATACGGAATTCGCAAATTTACAGTAGGAGCCGCTTCAGTAGTGATTGG
AGCAGTTGTTTTTGGTGCATCGCCAGTATTAGCACAAGAATCAACAACTACCAATAAGGAAACGACAGAACTAGGAGTAG
AGAAGGATCAGGCAGAAAAAGCAGTAGATACTGAAAAGGCTGAGACAGAGTCTAATGGGGTAGATACAGTCACACATGCA
TCTACAGAAGCACATAATGGAACAGAGACAACTGCAACAGCAGAAACGGCAGAAACAACTAGAGAAGCCGAAAAAGATCC
AGCTGCGCTTCCACGTGATTACTATGCTAGAGAGTTGGAAAATGTCAATACTGTTCTTGAAAAGGAAGATGTAGAGACTA
ATGCTGCAAATAGCAATAGAATTGATCTGACAGAGCAATTGGACAAACTGAAACAGCTTCAAAATGCGACCATTCATATG
GAGTTCAAACCAGATACTTCCGCACCAGCATTTTACAACCTTTTCTCAGTCTCAAGTGATACGGTTCGAAATGAATATTT
CACCATGGCTGTTTATAACAACGTTGCCTTGACTGAGGGGCGCGATCAAAACGGCGACCAATTTTATGATAGATACACAG
ACGCACCATTAACAGTCAAACCAGGTCAGTGGAACTCAGTAACCTTTACAGTTGAAAGACCAAGTGCAGATTCTCCAGAT
GGACAAGTTCGTCTCTATGTAAATGGTGTCTTGTCACGAACAAGTAAGAAATCAGGACGCTTTATCAAAGATATGCCTGA
TGTAATCATATGCAAATTGGTTCCACAAATCGTGCAGGAAGTATGGTTTGGGGGGCAGGCTTACAAGTTCGTAATCTAA
>igc_K01186_871237_SIN_0540_123361_Streptococcus_Lipid_Metabolism
TTGAAGATTAAGCCAGGTGAGTGGAACTCTGTAACCTTTACAGTTGAAAGACCAAATGCAGACCAACCAAAAGGTCAAGT
TCGTGTCTATGTGAATGGTGTCTTGTCGCGTACAAGTCCTCAGTCTGGTCGTTTCATTCAAGATATGCCAGATGTCAACC
ATGTACAAATCGGTACAACAAAACGCACAGGCAAAAACTTCTGGGGTGCCAATCTTAAAGTCCGTAATCTAACGGTTTAT
GACCGTGCTCTTTCTCAAGAAGAAGTTAAAAAACGTAGCCAACTTTTTGAAAGAGGAGAGTTGGAGAAGAAACTTCCTGA
AGGAGCAGAAGTTACTGATAAACTGGATGTTTTTGAAGGTGGTGAGAACCGCAAGCCAAATAAAGATGGTATCGCAAGCT
ACCGCATTCCAGCCTTGCTGAAAACTGATAAGGGAACCTTAATTGCTGGTGCAGATGAGAGACGCTTGCATCACTCTGAC
TGGGGCGACATCGGTATGGTTGTTCGTCGTAGTGATGATAAGGGCAAAACATGGGGAGATAGAATTGTCATCTCAAATCC
TCGTGATAATGAGAATGCCAGAAGAGCTCATGCGGGATCACCAGTCAACATTGACATGGCCCTAGTCCAAGATCCGAAAA
CTAAGCGAATCTTCTCTATTTTTGATATGTTCGTAGAAGGTGAAGCTGTCAGAGATTTACCAGGAAAAGCACCACAAGCC
TATGAGCAAATTGGTGACAAGGTTTACCAAGTTCTGTACAAAAAAGGTGAAGCAGGACGTTATACAATCCGTGAAAATGG
TGAAGTTTTCGACCCTGAAAATAGAAAGACAGAATACCGTGTTGTAGTTGATCCTAAGAAACCAGCCTATAGTGATAAGG
GTGATTTGTATAAAGGTGAAGAACTGATTGGTAATGTCTACTTCGATTATAGCGACAAGAATATCTTTAGAGTTTCAAAC
ACCAACTATCTCTGGATGTCTTATAGTGATGACGATGGTAAAACTTGGTCTGCACCAAAAGATATTACATACGGTATTCG
TAAGGACTGGATGCACTTCTTAGGTACTGGACCTGGTACAGGTATTGCCTTGCATTCAGGACCTCATAAAGGGCGTCTGG
TTATCCCAGCCTACACAACAAACAACGTATCCTACCTAAGTGGATCCCAGTCTTCACGCGTTATTTATTCAGATGATCAT
GGTGAAACTTGGCACGCTGGTGAAGCTGTCAATGATAACCGCCCAGTAGGCAACCAAACAATTCACTCTTCAACTATGAA
TAATCCAGGTGCTCAAAATACTGAGTCCACTGTTGTTCAGTTGAATAATGGAGACCTCAAACTCTTCATGCGTGGATTGA
CAGGAGATTTGCAGGTTGCAACAAGTAAAGATGGCGGAGCGACTTGGGAAAAAGATGTAAAACGCTATTCAGATGTCAAA
GATGTCTACGTTCAAATGTCTGCCATTCATACGGTACAAGATGGTAAGGAATATATCATCCTCAGTAATGCAGGTGGGCC
AGGACGTTACAATGGTCTGGTGCACTTAGCGCGTGTGGAAGCCAATGGAGACCTAACTTGGCTCAAGCACAATCCAATTC
AAAGTGGCAAATTTGCCTATAACTCATTGCAAGATCTTGGAAATGGTGAATTTGGCTTGCTTTATGAGCATGCAACTGCC
ACTCAAAATGAATACACCTTGTCTTATAAGAAATTCAACTGGGATTTCTTAAGCAAGGATAGAATTGCTCCAACAAAAGC
AACTGTAAAAAATGCTGTGGAGATGAGCAAAAATGTCATTGCTCTAGAATTTGATTCTGAAGTATTGGTGAATCAACCAC
CAGTTCTTAAATTGGCAAATGGTAATTTTGCGACTTTCTTGACGCAATACGATACAAAAACATTGCTTTTCGCAGTTAAC
AAGGAAGATATTGGTCAAGAAATTACCGAAATCATTGATGGTGCAATTGAGAGCATGCATAATTTGCCTGTAAGTTTTGA
AGGTGCAGGAGTCCCTGGTGGTAAAAATGGAGCAAAAGCAGAAATCCATGAAGTCCCAGAATTTACAGGTGCAGTCAATG
GTGAAGGTACAGTTCATGAGGATCCAGCCTTTGAAGGTGGCGTCAACGGTGAGGAAGCAGACGTTCATGATGTACCAGCC
TTTGAAGGTGGTGTGAACGGCGAAGAAGCCGCAGTTCATGAAGTTCCAGAAATAGAGGTTAAAGAAAATCCACCAGGAAC
TATTAACGAAGTTCCAGCCTTCGAAGGTGGGGTTAATGGTGCGGAAGCCGCCATTCATGAGATTTCGGAATTTGAAGGCG
GTGTGAACGGCGAAGAAGCCGTGGTTCATGAAGTTCCAGAAGGTAGTCTAGTAGAAAGCTCAAAAGGGGAATCTGTCATT
CATGACGTTCCAGCCTTCGAAGGTGGCGTCAATGGTGAGGAGGCAACTACATCAGAAATTCCAGAGTACACAGGTGGCGT
GAATGGAGTAGAATCCGCTAAGTTAGAAACCCCAGAGTACACAGGTGGCGTGAATGGATTAGAGGCTGCTAAGTTAGAGG
TTCCAGAATATACAGGTGGTGTTAATGGAGTGGAGGCCACTAAGTTAGAAGTTCCAGAGTACACAGGTGGTGTCAATGCA
GTGGAATCCGCTAAGTTAGAAGCACCAGAGTATACAGGTGGTGTCAATGCGGTAGAATCTGCTAAGTTAGAAGTTCCAGA
ATACACAGGTGGCGTCAATGCAGTGGAATCCGCTAAGTTAGAGGTGCCAGAATACACAGGTGGCGTCAATGCAGTAGAAT
CTGCTAAGTTAGAAGTTCCAGAGTATACAGGTGGCGTGAATGGAGTAGAGGCCGCTAAGTTAGAAGTTTCAGAATACACA
GGTGGCGTGAATGGAGTAGAGGCCGCTAAGTCAGAGGTGCCAGAATATACAGGCGGTGTCAATGGGCTAGAAGCTGCTAT
CCATGAGGTCTCAGAGTATAAGGGAGAACAGTCAATTGTGGTTCAAGCTATGGCACAAGATAAAAACTTATCAAGCTCCT
GCTGCTCATCAGCAACTTCTTCCTGA
>igc_K01186_871237_SIN_0541_4104791_Streptococcus_Lipid_Metabolism
ATGAATCAGAGAGATTTTGATAGAAAACAGAGATACGGAATTCGGAAATTTGCAGTTGGAGCAGCTTCAGTAGTGATTGG
AGTGGTTGTTTTTGGTGCTGCCCCTGCTTTGGCTCAAGAGGCGCCATCAACGAATGGTGAAACAGCGGGGCAATCTTTGC
CAGAATTGCCTAAGGAAGTAGAGACAGGAAATCTGACGAATCTCGATAAGGAACTTGCAGACAAATTGGCAACGGCAACA
GATAAGGGCACAGAAGTGAGCCGTGAAGAGTTGCAAGCAAACCCAGGGTCTGAAAAACCAACAGAAACAGAAGCATCAAA
CGAAACTCCAGCTACAGAGAGTGAAGACGAGGAAGTTGGAAACATTCCCCGTGACTTTTATGCAAGAGAGTTGGAAAATG
CCAATACTGTTATAGAGAAAGAAGATGTTGAAACCAATCCTTCAAACGGTCAAAGAGTTGACATGAAGGAGGAGCTCGAC
AAGCTTAAAAAACTTCAAAATGCGACCATTCATATGGAGTTTAAGCCAGATGCATCTGCTCCACGTTTTTACAACCTCTT
CTCAGTTTCTAGTGATACCAAAGTAAATGAGTATTTCACATGGCCATCCTTGATAACACAGCTATCGTTGAAGGTCGTGA
TGCAAATGGAAACCAATTCTATGGTGATTATAAAACTGCTCCTTTGA
>igc_K01186_871562_HMPREF0168_2209_308655_Bifidobacterium_Lipid_Metabolism
GTGGTCTCGTCATACGCATGGTCCGCCAATGATTTTCCTCATCAATCAGGCTCTATATCAATACGATTCGAGACGTCAGT
CGACACGCCGCTCATGGTGATTCGCTCGGACGACGCGGTGTTGATGTCAGTCGCGGTCAGACATGCCGCGTTGTGGGTCG
AGTCTCCGTCCAATGAGCCACCCATTGAACTCGATATCGAGGACACGTTTGGCGTTGGCCTTGGTGGTAGGCATGACCTT
ACCTTGACCTTCGGCGAATTTGGCACGCGTGTGTATCTTGACGGTTATCAATGCTTCGCTAATGCCACTAACCTGGTGCC
GGCCCGTTATGCCGAACAAGGCATCATCGAGACGGCGGAGGGCGTCGTCTCCAATATGACGATTCATGACGAGGCCTTGA
ATAGCGAATGGATTGCCGCCTCTACCGTGTCGCCGATCGCCGATGTCGAATTCGCCGCCGCGTATTTGGCTGGACATGAC
CTACGACGCATCGAGAAGCTGTCTGCCGGAACCATTTACGCCTGCTTCCGCGTGCGCGGCATGAATCAGTTCGGCACCAT
TGTGGCCGCGGCCAACGAGCAGGGCGAGGCGATGAACGTGTCCATCGACGACGAAGGCTTCACCTACAGAATACTGGTAG
ATGGTGAATGGGCCATCTACCATGCCGCCGGCCTATGGAATGACGGCGGGTTCCATGACCTGGCCATCAGGGCTTTCCGC
GGCGCCATCGACATCTATGTAGATGGCTACCTGCAGTTGCATCAGCCAGGACAGTTTTTCCTAGATGCGTTGAACGGATT
GACTAAGTTTTCCATCGGCGAGGACACATCTGGTTCTCGGCTGTATGGCGAAGTGCGTAATGGCGGCATATTTGGCTATG
CGCTAACTGATGGACAGATTAAGGCCCTTGCCGGTGTCGAACCTACGACTGATACCGCCATTTTCGATAAGGGGTACGAA
GGGTCCGCCAGCTACCGCATCCCTTCATTAATCACCACTGCGTCGGGCGTACTGATCGCAGGCGCCGATCAGCGTGTGAC
GATATCAAATGATTCGCCCAATGAAATCCATTTCGTTATTCGTCGTTCGCTTGACGGCGGCGCGACTTGGTTGCCAATGC
AGACGGTGATTGCTTATCCCGGCAAGGGATTGAATGGAGCTTCCACCATCGACTCCTGTCTGGTGGCTGACCGGGAGACC
GGCCGCGTGACGGTTTTGATCGATCATTTTCCTGGCGGCGTCGGATTCGCGAATGCCGAACGAGCTATGGGCGTCGATGC
TGAAGGCCGTTTTGTGCTGCACGATACCAATGGCGCGCAATACCTGTTACAGGAGGATGGTTCGGTTACTGATTTAGAGG
GCGTCGCCACTCAGTATCGCGTTGATGATAAAGGAAATGTGACCCAAGGCGACAAGCCGCGAGGCAACATCTACCTCAAG
TCGGGTATCGATCCTCATGAGAGTCTGCTGACCCAACGAACAAGTTATCTTGTGGAGGTGCATTCTGATGATGACGGCGA
AACCTGGTCCGCTCCGCGGGTAATCAGCCACATGGTTAAGGAGGAGTGGATGGGATTCCTTGGCGTTTCACCGGGCAATG
GCATCCAGCTGTCGCAAGGGCACCACAAAGGGCGTCTACTGATTCCATACTATCTCACAGGCGATTCAGCCAAGTATAAT
GCTGGCGGTGCGTTGTATTCCGATGACCATGGAGAAACATGGCACCGTGGAATGTCGATCAATGAAGGACGAATCAACGA
TGGTCGGATCATTGACGAACGACACATCGATCGTGACGAAGACACCACACATGAGTCAGTGTTCATAGAACGCGCCAATG
GTGATGTGGTTGTGTTCTTCCGTAATCAACATCCTTGCGGTCACGTGGGCCGGGCCATCAGCCATGATGGAGGCCAGACT
TGGGATGAAGTTAAATTCGATCCCGTGATTCCCGAGATTTTCTGCCAGCCGAACGCCGTCATGATGCCCGACCCCACCCG
CAAGGATTGGCGGATTGGCGAAGCCTCGGATACTGTCGTCTTTGCGAACGCCTCGATGATGCGTCCGTATCGTGGCTGTG
GCGTACTGCGTTTAAGCCATGATGGCGGCAACACATGGGATGTAAATCGCTGTTTCAATCCATATCACTACGTATATCAG
TGCATGTCCGTTCTCCCGGATCATTCACTAGGATTGTTATGGGAGCGTGAAACCGCGGGATTGTATTTTACCATTCTGCC
GTCCCAATGGTTCGGCAAAAATGCGTTGTGA
>igc_K01186_944560_HMPREF9058_0970_249973_Actinomyces_Lipid_Metabolism
ATGCTCTTCGACCTCAGCGCATCCGAGATCTCCCCCCTGAGCCTCAGCGAGCAGGATGTCGCCGCCCTGGCCGCCTGCGG
GCGCGGCACGATCCTTTTCGACGTCGCCGCCCGCGCCGACGCCACCCTCATCGCTCTCACTGGCACCAACGGGCGGATCA
CCCTGTCGCTTCGCGCCGGCCGTCTCGACGGCGAGCAGGTCCTCGGCGCGGTCGGCCGTCCGGAGGGGCCCTCCGGAGCC
GGGAGTGAGAGCGGTATCCAGCGCCGGGTCCTCGACGCCGAGGACGCCCTGGGCCTGGACGACGGCCGCCCCCACACGAT
CGCCGTCACCGTCAACGAGACCGGCACCCACCTCTACGCCGACGGCTACGAGTGCTTCTCCACGACGCTGACCGCCTTCC
TCGCCCAGATCGGGCTGACCGAGGTGCGTATCGACCCCGACGGGATCGCCGCGGTCACCCGCCTGGCCGCCTGGGACGAG
CCGCTCAGCGATCGCGCCGTCATGGCCCAGTCCCTGGCCGCCACCCCACTGGTCCAGTTCGCAGCCAGTGAGCTCTCCGA
CCGCGACGCCCGCCGCACCGGAGCCCTGGCCACCGGTTCCATCCGGGCGCTGCTGCGCACCCGGGGCCGTGGCCAGGGAG
GCACCATCATCGCCGCGAGCGGCCAGGGCGGCACCTTGCACCTCGACATCGACGCGGGAGGTCTGAGCTACCGGGTGCTC
CCCGGTGAGGACTCGCCGGAGACCGAGCCCCTCATTGAGGCGCGAGCCCCGGGCCACTGGGACGACGGGACCTGGCACGA
CGTCGTGGTCACCTCGGGGCGCGGCGCGGTGGAGATCCACGTCGACGGCTACCAGGTGGCCCTCGCCCCCGGCGGCGCCT
TCCTGGCCGACATCGCGCCGGTGACGCGCGTCGTGGTGGGCGCCGACCTGGACGGCAGGCGCCTCTTCGGCGAGGCGCAG
ACCGCCATGATCTATGACGCCGCCCTCACCGACGCTCAGGTCAAGCGCCTGGCCGGGGCCGCCCCACTGTCCACGCGCGC
CTTGTTCGACACCGGCTACCACGGGGCCCGGTCCTACCGGATCCCCTCCCTGCTCACCCTGGACAGCGGCGTCATCCTGG
CCGGCGCCGACCAGCGCGTCTCCATCCCCAACGACGCCCCCAACGACATCAACCTCGTCATGCGCCGCAGTCTCGACGGC
GGCGCCACCTGGGAGGAGATGCGCACCCTGCTCAGCCTCCCGGGCACCGGGGCACTGGGGGCCAGCCTCATCGACTCCGT
CCTGGTCCAGGACCGCTCCACCGGGCGCGTCATCTGCCTGGTCGACCAGTTCCCCGGCGGTATCGGCCAACCCAACGCAG
CCGTCGGTACCGGCTTCGACGAGCAGGGGCGCCGCGTGCTGCACAACCGCGCCGGCGAGCTCTTCGCCGTCGAGCCCGAC
GGCAGCGTCGTCACGGAGATCGGCGAGGCCACCGACTACCGCATCATCCTCAGCGGCGACGATGCCGCCGGGACCCGAGC
CGGCGACGTGCTCCGGGGCGGCCGGGCGGCCGGCAGCATCTACCTCGCCCACGAGCATGCCCCCGAGGACTGCCTCTTCC
AGCACCGCGGCTCCCACCTGCTCATGCTCACCTCCGACGACGACGGCGCCACCTGGTCCGAGCCGATCGACATCACCGCC
CAGGTCAAGGCCGACTGGATGTGCTTCCTGGGAACCGGCCCCGGCAACGCCATCCAGCTGACCGCGCCGGAGCACGCCGG
ACGCATCCTCGCACCCGTCTACTACAGCCACGAGGCCGGCGGCACCGCCTACCTGTCCTGCGCCGCCATCTACTCCGACG
ACGGCGGGACCACCTGGACCCTGGGCGCCTCACCCAATGACGGACGCGAGGTGCTGGGCGCCGTCGTCCACTCCCGGGAC
CTGGCCGACGAGCGGGCCAGCCTGTACGAGTCCGTCCTCGTCGAAGGAACCGACGGCGCCGTACACGTGTGGGCCCGTAA
CCAGCACCCCTTGGGCAGAGTCGCCCACGCCGTCTCCCACGACGGGGGCGTCACCTGGGGGGAGGTCGACTACGACGCGC
AGCTCCCCGAGATCTTCTCCCAGCCCAACGCCATCGCCATCACCGGCCTGGAGGGCGCAGCGGCCGTGGGGGACGGCGAT
GGCGTCAAGGGTGCGGTCGGCCGGGGGATCGTCTTCGCCAACGCCTCCCGGATGCTGCCCTTCCGCGGCTGCGGCGTCCT
GCGCCTGAGCTACGACGACGGCGCCACCTGGCGCCACAACCGAGTCATCAACCCGCGCCACTACGTCTACCAGTGCATAG
CCCAGCTGCCCAGCGGTGACATCGCCCTGCTGTGGGAGCGCGAGTGGCAGGGGCTGTTCCTGACCACCGTGCCGCTGGCC
TGGCTGACGAGCTCGCGCTCGACCATCAGCTGA
>igc_K01186_944560_HMPREF9058_1479_170381_Actinomyces_Lipid_Metabolism
ATGACATCGCACAGTCCTTTTTCCCGGAGGCGCCTGCCGGCCCTCCTGGGCTCCCTGCCACTGGCCGCCACCGGCCTGAT
CGCCGCCGCACCCCCGGCGCACGCCGTTCCCACCTCTGACGGCCTGGCCGACGTCACCATCACGCAGGTGAACGCACCCG
CGGACGGCCTCTACTCCGTCGGCGACGTCATGACCTTCAACATCACCCTCACCAACACCAGCGGCGAGGCCCACTCCTAC
GCCCCGGCCTCGACGAACCTGTCCGGGAACGTCTCCAAGTGCCGGTGGCGCAACGTCCCGGCCGGGACGACTAAGACCGA
CTGCACCGGCCTGGCCACGCATACGGTGACCGCCGAGGACCTCAAGGCCGGCGGCTTCACCCCGCAGATCGCCTACGAGG
TCAAGGCCGTGGAGTACGCCGGGAAGGCCCTGAGCACCCCGGAGACGATCAAGGGCGCGACGAGCCCGGTCAAGGCCAAC
TCGCTGCGGGTCGAGTCGATCACGCCGTCGTCGAGCCAGGAGAACTACAAGCTGGGCGACACCGTCACCTACACGGTGCG
CGTGCGCTCGGTGTCGGACAAGACGATCAACGTCGCCGCCACCGAGTCCTCCTTCGACGACCTGGGCCGCCAGTGCCACT
GGGGCGGCCTCAAGCCGGGCAAGGGCGCCGTCTACAACTGCAAGCCGCTCACCCACACGATCACGCAGGCCGACATCGAC
GCCGGCCGCTGGACGCCGTCGATCGCCCTGACGGCCACCGGCACCGACGGCGCCGCCCTCCAGACGCTCACCGCCACCGG
CAACCCGATCAACGTCGTCGGCGACCACCCGCAGGCCACGCCCGCACCGGCGCCCGACGCGAGCACGGAGCTGCCGGCCT
CAATGAGCCAGGCTCAGCACGTGGCCCCCAACACGGCCACCGACAACTACCGCATCCCGGCGATCACCACCGCCCCCAAC
GGGGACCTGCTCATCTCCTACGACGAGCGCCCGAAGGACAACGGCAACGGCAACGGCGGCAGCGACGCCCCCAACCCGAA
CCACATCGTCCAGCGCCGCTCCACCGACGGCGGCAAGACCTGGTCGGCGCCCACCTACATCCACCAGGGCACGGAGACCG
GCAAGAAGGTCGGCTACTCCGACCCGAGCTACGTCGTCGACCACCAGACGGGCACGATCTTCAACTTCCACGTCAAGTCC
TACGACCAGGGCTGGGGCGGCTCGCAGGCCGGCACCGACCCGGACAACCGGGGCATCATCCAGGCCGAGGTGTCGACCTC
CACGGACAACGGCTGGACCTGGACGCACCGCACGATCACCGCGGACATCACGAAGGACAACCCGTGGACCGCGCGCTTCG
CGGCCTCAGGCCAGGGCATCCAGATTCAGCACGGCCCTCACGCCGGGCGCCTGGTGCAGCAGTACACGATCAGGACCGCC
GGCGGCGCGGTGCAAGCCGTCTCGGTCTACTCCGACGACCACGGGAAGACCTGGCAGGCCGGCACGCCGATCGGGACCGG
CATGGATGAGAACAAGGTCGTCGAGCTCTCCGACGGCTCCCTCATGCTCAACTCGCGCGCCTCGGACGGCTCCGGCTTCC
GCAAGGTGGCCCACTCCACCGACGGCGGGCAGACCTGGAGCGAGCCGGTGTCCGACCAGAACCTGCCCGACTCGGTGGAC
AACGCCCAGATCATTCGGGCCTTCCCCAACGCCGCGCCGGACGACCCGCGCGCCAAGGTGCTGCTGCTGAGCCACTCGCC
GAACCCGAAGCCGTGGTCGCGCGACCGCGGCACCATCTCGATGTCCTGCGACGACGGCGCCTCCTGGACGACCAGCAAGA
TCTTCCACGAGCCCTTCGTCGGATACACGACGATCGCGGTGCAGTCCGATGGCAGCATCGGCCTGCTCAGCGAGGATGCC
CATGACGGCGCGAACTACGGCGGCATCTGGTACCGCAACTTCACGATGAACTGGCTCGGCGAGCAGTGCGGCCAGAAGCC
GGCCGAGCCGAGCCCGGCACCGTCGCCGACGGCAGCGCCCTCGGCGGCACCGACGGAGAAGCCGGCCCCGTCGGCCGCGC
CGAGCGCCGAGCCCACTCAGGCCCCGGCACCGTCCTCCGCGCCTGAGCCGAGTGCTGCCCCTGAGCCGAGCAGCGCCCCG
GCTCCGGAGCCCACGACCGCCCCGAGCACTGAGCCCACGCAGGCTCCCGCACCGAGCTCCGCGCCTGAGCCGAGCACTGC
ACCGACCGCTGCGCCCGCACCGGAGACGTCCTCTGCTCCGGCCGCTGAGCCGACGCAGGCCCCGACGGTGGCGCCTTCTG
CTGAGTCCACGCAGGCGCCGGGTGCGCAGCCGAGCGCCGCGCCGTCGGAGAAGCCGGGAGCACAGCCGAGCTCGGCCCCC
AAGCCGGGTGCGACGAGTCAAGCGCCGTCGGTGGCGAACCCGAAGGCAACCGCCGCGGCGACGCAGTCGGGGAAGCCGTC
GTCGAGCGCGAGCCCGGCGCCGAGCCGGAGCGCGACGGCAACGTCGAAGCCGGGCATGGAGCCCGATGAGATTGATCGGC
CGTCTGACGGCGCCATGGCGCAGCCGACCGGTGGTGCCAGCGCGCCGAGCGCTGCGCCGACGCAGGCGGCGAAGGCCGGC
AGCAGGCTGTCTCGCACGGGGACCAACGCGCTGCTGGTCTTGGGCCTTGCGGGTGTCGCGGTTGTCGGTGGGTACCTGCT
GCTGCGGGCTCGTCGCTCGAAGAACTGA
>igc_K01186_944560_HMPREF9058_1927_291699_Actinomyces_Lipid_Metabolism
GTGACTGAGTCAGTCTGTGCCGCATTGCGGCTTGATGAAGAAATCCTCGACTCTGAGACAGGAAGCATCTCCTGTGAGTT
CCGGTCGAGGTCCGACGGTAATCTCTTCGCGCTGCGAGGCGGCGACGGGGCCGGTCTTGAGCTGCGCATCGTGGGATCGT
CACTCGTGTACGAGGTGACGGTTCCAGGCAGGTGGAGCAAGCTGGAGGCCGAGGACGTGCGCTCACTCGACGACGGGCGC
TGGCACAGCGCCGTCGTCACCGTCAGCTCTGCCGGTACCCGCCTCTACCTCGACGGCTACCAGGTCTTCTGCGGTACCAC
CACGACCTTCCTCAAGGACCTTCCCGGTCTGACGCAGGCCGTCGTGGGGCAGGGGGACAGTCCTGAGGTCACAGCCTTCA
CGGTGCACCCCCGGGTCCTGACATCCAGGGAGGTCCTCGCCCTGTCCAAGCGAGCCGAGCCCCTGGTCGAGGTCGCCGCC
AACCGTCTGAGCCCTCACGACGTCGCCCGCTTCGCCGACGTGCGGCACGGCTCCTTCTGGCTGCGCTTCCGGGTGCGGGG
ACGGATGCAACAAGGGGCCCTCCTCGCCGCCGGCGGACACGGGCGCGAGCAGCTCACCGTGTCCGTGGGGCCCGAGGGGA
TCGCCTACACGGCCGTGAGCACCACGGGGGAGCGCAGACAGGTCAAGGCCACAGGGGCCTGGAGCGACGGCGGCTGGCAC
GAGGTCGTGGTCTCTGTGGGGCACGGTGCGGTCGACCTCTACGTCGACGGCTTCCGTGAGACGCACGCTCCAGGTGAGTT
CTTCCTCGCAGGGGTCGAGGGGCTCGACGAGATCGTCGTCGGCCAGGACTGCGAGGGGGTGCGTCTGTCCGGAGAGGTCC
AACGAGCGGGGCTCTACGATCACGCGCTTAGCGACGCGCAGATCAAGCGCTTGTCCGAGGTGGAGCCGATCGAGACCGAC
GCCCTGTTCGACCGCGGCTACTGCGGCTCGGCCTCCTACCGGATCCCCTCCCTGCTGACGCTGTCCTCCGGCACCATCCT
GGCCGGGGCCGACCAGCGGGTCTCCAATGCCAACGACTCTCCCAACGACATCAACTTCGTCGTGCGCCGATCCCTGGATG
CGGGACGGAGCTGGGAACCGGCGAGCACCGTCATCGACTGCCCGGGAATTGGGGAGGACGCCTCGTCAGTCATCGACTCC
TGCATGGTTCAGGATCCGAGTACCGGACGGGTCTACGTCCTCATCGACCACTTCCCGGGAGGGATCGGACAGCCCAACTG
CTGGGCCTCCACCGGATTCGACGAGCACGGCAGGCGGCAGCTCAGAGACCTCGACGACGGACGCTACGTCGTCGAGCCCG
ATGGCACGGTCACAACGATCGAGGGCCAGGCCACCGAGTTCCGAGTGCTGGATGACGGCACCGTGCTGCGTGACGGCAAC
CCGGCAGGCAACATCGAGCTGGCCCCCGGAGCGGACCCGGCCGAGACCCTCCTGGCCATCCCCACCAGCTACCTGCAGAT
CGCCTACTCCGACGACGACGGCCTCACATGGAGCCGGCCGCGGGACCTCAACCCCGAACTGAAGCAGCCGTGGATGAGGT
TCCTGGGAACCTGCCCGGGTAACGGCATCTCCCTGAGGAACGCCCCTCACGCCGGACGCCTCATCGTTCCCCTCTACTTC
AACAACGACCAGAACTGGCTGGCGATGTGCGCCACAGTCGCCTACTCCGACGACCACGGCGAGACCTGGCAGCTCGGTCA
CGGCCCCAATGAAGGGCGGCAGACCCCCCAGGGGGAGCTCGACCCGCAGACCTTCGTTGACGAGACCTGGTCGCTGCACG
AGGCCGCCGTGGTCGAACGGCACGACGGCGTGCTCGTGCTGTTCATGCGCAACCAGCACCCCCGTGGGCGGGTCGCCGTC
AGCGAGTCCCACGACGCGGGGCAGACCTGGGGGCCGATCCGCTTCGATGAGGCGCTGCCCGAGATCTGGTGCCAGCCCAA
TGCGATCAGTCTGCCCTCGCCCGAGGGGGAGGACCGCATCGTCTTCGCCAACGCCTCGCTCATGCTCCCGTTTCGAGGCT
GCGGAGTCATTCGGCTCAGCCTCGACGGCGGACGCAGCTGGAAGTACTCGCGGACCTTCAACCCCGGGCACTACGTCTAC
CAGTGCATGTGCGTCCTACCCGACGGCAGGATCGGGATTCTTTGGGAGAACGAGTGTCAGGGCCTGTACTTCTCACGCCT
GCCCCTGAGCTGGTTCTCCGACGGCCTCGAGACCGTCGATCCCCGTCAGGCCGAGTCGCAGGACTCACAGTCATGA
>igc_K01186_1028307_EAE_18580_1760304_Enterobacter_Metabolism
ATGACCACCACCCCAACTTTTGACGGCGTAATTCGCCAACACCAACAGGATCCTCATCTGGCATGGGCAATGTTGCCCTC
CGGCTGCCCGCAAAACCATGCCGCCAATCTTTTGCCGCTGCCCGATGGCACGCTGCTGTGCGTATGGTTCGGGGGTTCGC
AGGAAGGAAAAGCGGATATTTCAGTCTGGGGGGCGCGTTTAGCGCCGGGCGCCACAACGTGGAGCGAAGCAGTAAAGTTA
TCCGACGATCCGCAGCGTTCGGAACAAAACCCGGTGCTGTTTCAGGCTCCAGATGGCGTGCTGTGGCTATTATGGACCGC
GCAGCACGCCGGCAATCAGGACACCGCTATTGTGCGTTATCGCCAGTCGCGCGATGGCGGAAAACACTGGGGAGCAATAG
CCACCCTGCTCGATGAACCCGGCACCTTTATTCGGCAACCCATCAGCGTGATGCCCAACGGTAACTGGTTGCTGCCGGTT
TTCTATTGTCGTACCCGGCCGGGGGAGAAATGGGTCGGTAACGATGATGTGAGCGCGGTAAAAATCTCAGCCGATGGCGG
CAAGAGCTGGCGCGACGTGGCGGTACCGCAGAGCCTCGGCTGCGTGCATATGAATATCACCCCGCTGGCCGATGGCTCGC
TGGTCGCCTTCTTCCGCAGCCGCTGGGCCGATCATATCTGGTACAGCCGGTCGACAGATTTTGGCGAAAGCTGGTCAGCG
CCGATCCCCACCACGCTGCCAAACAATAACTCGTCCATTCAGGTTACCACGCTGAGCAACGGCGATCTGGCACTGGTGTT
CAATAACATGAGCGCAGCAGGCGCCAGCGAGCGTCGGGCATCGTTATACGATGAAATAGAAGATGATGACGGTCGTAAAG
AGCCTGAACGCACTGGCAAAACCGCCTTCTGGGGCGCACCGCGTGCGCCAATGACCGTGGCGATTTCCGCTGACGGCGGT
AAAAGCTGGCCATGGATGCGCAACCTTGATGAGGGTGACGGCTACTGTATGACCAACAATTCCGAACAAAAACTGAACCG
CGAATTCTCCTACCCCAGTATTAAACAGGGTGAAGACGGTAATTTACACATTGCCTATACCTGGTACCGACAGGCCATCA
AGTATATCCGCGTATCGCCGCAGTGGGTGAAAGGAGAAATCGCATGA
>igc_K01186_158337416-1_C1229262_1_195809_1308768_unknown_Lipid_Metabolism
ATTAATATAAATATTTTATTAAGGAGGAGAACTATGAAAAAATTTTTAAATGCCAAATTTACTTTATTTTTATTACTAGC
TTTTATGCTACTTTTTAATGTTAACATTAGCAATGTTAATGCAAATAGCTTAGATGATCAAATTTCAAGTGTAAAGGTTT
TTGATAAAGCTAATAACATTTGGAACTCGAAGTACTTTAGAATTCCTAGCTTACAAATACTATCTGATGGAACTATGCTT
GCTTTTTCTGATATTCGTTATCATGGACCTAGAGATCATGGATATATCGATATAGGTGTAGCTAAGAGCACTGATGGTGG
ACAAACTTGGAGTTATAAGACAGCTATGGAAAACGATCGCCAAAATCCAACTTACTCTCGTGTAATGGATTCTACAACTG
TTGTTACTAATACTGGAAGAGTAATATTAATAACAGGTTCTTGGAATAAAAATATGGCTTGGGCTACTGGTAGTACTGTA
AGAGAAGATTGGTCAGTTCAAATGGTTTATTCAGATGATAAAGGCGAAACATGGTCTGATAAAATTGACTTAACAAAAAA
TAATAGGGTTAGAAATGTACCTGACAATTTACTGGCTTGGTTAGGTGGAGTTGGAACAGGAATTGTAATGTCTGATGGCA
AAATTGTAATGCCTATTCAATTTACATTGAGAGAAGGCAATTCAACAAGGTATTACTCATCAATTATATACTCTACAGAT
AATGGTGAAACATGGACAATGGGAAATAAGGTTCCTCAAGCAACAACTTCTGAAAATATGGTGATAGAATTAGATGGTGC
CTTAATTATGAGTACTAGACATGACTATACTGGATATAGATCTGCATACATATCACATGATTTAGGTAACACATGGGAAG
TATACCAACCTTTACATAGGAAAATTAAAACTGGATCAGGTGCTGGTTGTCAAGGTTCATTTATAAAAGTTACTGCCTCA
AATGGAGATAGAATAGGATTAATTTCAGCTCCTAAAAATTTAAAAGGAGGATACATAAGAGATAATATAACTGTTTATAT
GATTAATTTTGATGATTTATCAAAAGGTATTACAGAATTAACAGTTCCTTATCCACAAAACGGAAACTCTGCGGGTGGAG
GATATTCTTCATTATACTTTAACAATGGGACTTTAGGAATACTTTATGAAGCAGATGGTAATATAGAATACAAAGATTTA
ACACCTTACTATTTATCTTTTTATAATGATAAAACTGCTAATAATAATATAACATACTTATCAGATACTAAGTGGGAAAG
TCAAAAAGCTTCTTATGGTACTATTAGACGTGATATATCTCAT
>igc_K01186_158337416-1_C1263824_1_15611_336668_unknown_Lipid_Metabolism
ATGAAGAAAAAATTATTCAGTAAAATCTTATCGACGGCATGTGCAATTGCAACTATGACATTATGTTTTTCCAAAGTACA
AGCAGCACCTATAGATAATACTGCTAGTATTGATTCAACTAAAAGTTACATTATTTATAGTGGCAGTACAAAAAATGCAC
TATATGATGATAACGGAGTTAATGAAGGATGGATAAGACAAGGAAACTATTTAGACTTTGACAAAAGCTTCAGTTGGAAA
ATTGAAAAAAATGCAGAAGGTTTTTATCTAAAAAATGAAGGAACAAATTATTATGTTAAAGGGAATGGGAAATTTCATAT
ATGTGATAATGTTGTTTCTGATAAAAATGGTGGAAGTGCAAAAGGAATTTATTTATTTGAAAAAGCTGAAGATGGTTACA
AATTAAAATCTAATACTAATCACAAATACTTGACTTTTGGTGAAAATAGGAATTATGTAACTTTTACAGATGATTCTTCT
AAGGCAAGTATTTGGAAAATAGAAGAAGTTAGAGACGATGCTGTAGATAATTATATTATTTATAGTAAAGATAAAAATTC
TACATTATATGATAGTGGTGGAGCTCAAGTAGGCTGGTTACAAAAGGGTAAATATGAATATAATAATAAGTTTTTATGGA
ATATTCAAAAAAATGGTAATGAAGCTTACCTAAAGAATGTAGGAACAACTTGGTATGTTAAAGGTAATGGTCATAGCTAT
GATAATCTTTCATATGTTGTATCAGATAAAAATGGTGGAGCTGAAAAGGGTACATATTTACTTGAAAAAGTATTACATGG
ATTTAGAATTAAATCTACTGCTAATAATCAATATTTAACATATGGGTTAGATGAAAATTATGTAACATTTACAAGTAGCG
CTCCTGAAGCAACTGTTTGGACAATAGAATATGAACCAACATATCCAAAACCAGAAGGAAGTACTACATTATGGGAAAAT
CCTGTAGGAACTAATTATTATAGAATTCCTGCTATTACCACAACAAATGATGGAACATTATTAGCTATTAATGATTTAAG
ATATGGTCATGCAGGAGATTTAGGAAATCATCGTATTGATCTTTTATTAAAATCTTCAACAGATAACGGGGAAAATTGGT
CAAATGAAATTAATTTAACAAAAGATTATAGCAATGCAGGTTATGGCTTTGGTGATGCTGCTATAGTTGCAGACCGTGAA
TCAGATAAAGTTTTAATTTTAGCAGCTACAGGAAGTAAAGGATATTGGCATGATAACCCAAATTATGTTTCTACTAGAAA
CAATCCTATTAGAGTTTCAAGCTTTGTGTCTACTGATGGAGGAGCAAACTTCTCAAGACCAAATGATTTAACAGAACAAA
TTTATAATTTTGATTCTTCATGGTCAAGATTATTTGTAACATCTGGAAGAATAATGCAATCTAGATATATTAAAGTTAAA
GATTATTATAGAATATATGCGGCAATTCTTGTTAGTGGAAAAGGAAATTTTGTTATTTACTCAGATAACTTTGGAGAATC
ATGGAATATTCTTGGAGGAACTACTTCACCAATACCAAATGGAGATGAAGCTAAAGTAGAAGAATTACCAAATGGAAATG
TTGTTCTTGCAAGTAGAACAGGTTCAGGTAGATTTATAAATGTGTTCAAATATAATAATGACGGAAACTATACAAGTGGT
AGTTGGGAAAGCAAACAAAAATCATTAGTGCTTGGAAAAGGAAAAGCAACTAATGGTGAAACATATATTGTATATGCAAA
AGATACTGAAACTAATGAATATACATATGTAGCATTACAATCAATTCCAACATTAAATAATTTAAGACAAGGAGTTGGTA
TATTCTTTAAAGAAGTTAAGAGTAGTGAAAGTACTGCTACTGAATATGTAAATGGATGGAGTGCAAGTAACTTCTATATG
GTACAACCTTTAGCTAGTGCATATTCTACATTTAGTGTTCAAAAAGATGGTAAAATTGCTTTCTTCTATGAAGATAGAAA
TAGAGGAGGATATGATGCTCAATTCATTAGCTTAGACTTAAAAACAATAACAAATGGAAAATATGAAATGGCATTTAAGG
GAATAGGATCAGTAGAAACTCCATATATAATAGAAACTCAAGAACAATTAGAAGCTGCTAATGGAATATTTAGCAAGGAA
AAAGTGAAATGGATTAATAAGATAGAACAAAAAAATAACTAA
>igc_K01186_158337416-1_C1270772_1_131667_296131_unknown_Lipid_Metabolism
ATGAACAAGATTAATTTTCAGAAAATTGTGTCATTATTATTATTTACATTTTTAATTACTACTCTTGGTTTTTCAAAGGT
AAATGCAGCACCAATAGAAGAAGTAAGTGCTATTGATGAAGCAAAAACTTATATTATTCATGCTGAAAATGAGAAGGTTG
CATTGTATAATAGTGGCGGAGTAACCGATGGATGGATAAAGCAAGATAAATATTTAGATTTTAATAAAAAGTTTAATTGG
AAGTTTGAGAGAAGTGGTGATAAATTTTATGTAAAGGATGTCACGAATAATTCATATCTTACTGGTAAATCTAAAACTGC
TGATAAATCTCAGTATTTAGACTATGTAGTTACAGGTGTAGCAAATGATTTACAAACTAAGGGCTTATATGAGCTAGAAA
AAGCTACAGGTGGATATCGTATAAAATCTACAGTAAATAATAAGTATTTAACTTATGGAATAGATAGATTTTATGTAACT
TATACAGATAATGCAAGTAAGGCTGGTATATGGAAAATAGAAGAGACACCAGGAGCAGAAAGTATTGATTCATCAAAAAA
TTATATTATGTATAATTCAACTGATACTACTGCATTATTTGATGATGGTGGCGTAAATAATGGTTGGATAAGAAAAACAA
CTTATGCATCAGGAAATAAAAATTTTGTTTGGAAATTTGATGTACAAACAGATGGAAGCTTTTATGTTAAAAATGTAGGA
AGAGGTTACTATTTTATAGGAGATAGTACAACATCCAATAATATAACTTACTTACTTTCAGATAAAACTACTAATGCACC
TAATAAGGGACTATTTGTATTTGAAAAAGCAACAAATGGATATTATCTTAAATCAAAGGTAAATAATAAATATTTAAGAT
ATGGAGAAAATGGTACATATGTAAGTTTTACAGATAATAAAACTAATGCGCTAGTTTTAAAATTAGAAGAAGTAGTAGAT
CCTTCATATGCAAGACCTTTCAATAGTACAACACTATGGGAAACTACATCAAGAAGTAATATTTATAGAATACCAGCTAT
TGCAACTGCAAATGATGGAAGATTAATAGCTGTATCTGACTTAAGATATAACGGAGCTGGTGACTTAGGAAACCATCAAA
TAGATCTTTTAGTTAAGACTTCAACAGATAACGGAGCTAATTGGTCTAGTCAAACAAATCTAACAACTGGATTTAGCACA
TCTACTTATGGATATGGTGATGCAGCTATAGTAGCAGATCGTGATTCAAATAAAGTCTTAATACTTGCTGCAGCAGGAAG
CAAAGCATTTTGGCATAATACAGATAAGAGTATTATAGCTGATAGAACTAATCCTCTTGAAGTAGCTAAAATAACTTCAG
AAAATGGCGGTCAAAGCTTTAGTAGCCCAACAGATATAACTAGTAAAATATATAATTTAAATGAAAGTTGGACAAGATTA
TTTGTATCTTCTGGAAGAATTATGCAATCTAGATATATTAAGGTTGGCAACTATAATAGAATATATGCAGCACTTGTAGT
TGGTTCAGGTAAAGAAACTGTAAAATTAGGTAATGTAGTTATTTATTCAGATGACTTTGGAGATAATTGGAATGTTTTAG
GTGGAAAAGATGCAATTCCAGTACCAAATGGTGATGAAGCTAAATTAGAAGAATTACCAAATGGAAATGTTGTTATTACA
AGTAGAACTGAAACTGGAAGACTTGTTAACATATTTGATTATAATGATAGTGATAATAACTTTGCATCAGGAAGTTGGGA
AAAGAATCATCAAAAAGTTACACTTGGTAATGGAACATATGCAGCTAATGGAGAAATACTTGTTGTATATGCTAGAGATA
TTAGAACTAAAGAATATAAATATTTAGCCTTACAATCCCTTCCTGCATTAAATGGAGGAGGTATAAGAAAAGGTGTAAGT
ATTTTCTATAAGGAGCTTAATCCAACTCAAACTACTGTTACTAATTTTATTACTGGATGGAACACTACCCCATATATTGT
ACAGGAACTATATAGTGGATATTCAACAATGAGTTTACAAAAAGATGGCAAAATAGCCTTCTTCTTTGAAGATAGATATG
TAAATTGGGCATATGATGAGCAATTTGTTAGCTTAGATTTAGAAGCAATAACATTAGGAAAGTATGAAGCTGCATTTACA
GGTATAGGATCTAAGGCTAGTCCTTATGTTGTAAATACACAAGAACAATTAAATGCTGTTAATAATGTCTTTAACACAGA
TAAGGAGCATATAAACTGGCAATATAATGTATCAGCTGAAGATACAAATAATGTTGTAGATTAA
>igc_K01186_158337416-1_C1286788_1_107915_152128_unknown_Lipid_Metabolism
ATGAGAAAGAAACGGATCAGTAAAATTTTATTGGCAGTCATAGTTGCAACAACTGTTGTATTCGCAGGGGCTCCTGCTCT
TGCTATGGCAGAGGACAACACCGCAATAGAAAGAGCGGATACTGCAGAAGAAAGCACGAACGAATTATCTTCTGATGAAG
TCGGAAATGCAGAGGTACCAGCCCTCCCCAGCAAAGACGAAAATGAAGCAGTGATATTAGAGGCAGCCCCAGCAATGAAT
GAAACCGGCAAGCAAGAGGCAGACACCTCTATAGGCGTGGCTTCTGTCGAACCAGAGAATGGAGCTGTTGCTGAAACTAG
AATGGCAGAAGATACAGAAGTGGATGATTCCACCACTCATGAAGTGGGAGATGTTCTGGAATTAGATGAAGGTAAATTTT
ATAAAATTTACGATGCGTATGACGAAAATGGTACAAAATTAGATGCGATATCCGAAAATTCCAGAGTGGTATTTAATAAC
GGAGGGCAAAGGGTTGGATGGCTAAAATATGGAAACAAATTTGAAACAACAGCAGACACCAGCTATTTATGGAGAGCATC
TACCTTTGATCAGGATCAAAAAACGTATGTTCTTACGAACCAACAGGCATTGGCAGCAAATTCTATTGTGGCAGATCAGG
TTGGTAACCGTTTGAACGGATCTAATGCAGAAGATTTTGTTGTAGCAAGAAAAGGTAATTTAAGTAAAGGATCTCCTCTG
CGCTTTATTGTGATGGCGGTGGAAGATGGAGATACATACGTAAAAATAGAACAGGCAGCTTATACAGATGACGATGCGGG
CGCGATTTCTGCTGGACGCTTCATGTCTACAGAAGATGTTCCTATTACAAATAATACAGATGTAACCAAAGAGAGGAATT
ATGTCACCTGGATTGATGATGTGAGTGCTGAAGACAGAACAAAAGGATGGTGGGTCATAGAAGAGGTCAATACTATGCCA
GGATCAGTGGAAGGTTCTCAACTTTTGCTTTCTACCTCGGCTCAAAAATATCATTATAGGATTCCTGCCATAACTACTAC
GAATAAAGGAGATCTTATTTTATTTTCGGATTACCGTTATGATTCTAACTCTGATATAGGAATAAACTGGGACGGTTGGA
ATGGAGAGGATGCAACTGGTTATAAAAAAATAGGACATAGAATCGACCAGGTAATGATGCGTTCATCAAACAATGGGGAA
AATTGGAGCGAACCCCAAAATCTCACAGAAGAATATTCGTATGAGGGTGTGCCAAATGTGAAACTAGCAAATGGATATGG
GGATCCTGCAATTGTAGCAGATAGAGAAAGCGATAAGGTGTTAGTTCTTTCAGTAGGAGGATCATACGGTTTTCATCAGG
AGTATCCGGGAGTGGTTTCTATGCTTTCTCATGATGGAGGAATGACATTTGAAGAGCCAGTACCTTTAGCAGGAAAGACC
ATTGGGACCAGCGCAATAAGCGATGTGCCAACAGATCTTGGATTGTATGAACTGGATAATGGCGGAAGTGAAATCTATTC
TATGTTTGTGACTTCCGGTAGAATCATGCAATCTCGTTATATCAAAGTGGGCTCGAGTTATCGAATTTATTTTGCAGCCC
CTGCAAAGATTAGAGGGGAAAAAGAATTTAAGAATTTTGTTTTTTATTCTGATGACTTTGGGGAAACTTGGAATGTTTTG
CCGGGTATTGCTATTCATGGGGGAGATGAAGCAAAGGTAGAAGAATTGCCAAATGGGGATGTTGTCATTACTACCAGAAT
GAATGGCGGAAGAAAAGTTAATATTTTCAATTATGATCAAGAGGATCATACATATTCAACAGGTAGTTGGGGACAGCAAA
GTTTATTTAAAATTGAGGGATCCAATGCAGGTGTAGATGGAGATCTATATATACTTTATGCGAAAAATAATGAAACCGGC
GACTACGGATATCTAGCATTACAAACTTTATGTCAAGGTCAAGACAGGCAGGATGTCAGGGTTTACTATAAATGGCTGGA
TGAAACTGCAAATACGCCGGAAGGCTTTGCCAAAGGTTTTACCTCTGATCATAGCTTTGTACTTTCAAAATATTATAGTG
CTTATTCAGTAATGACTCTTCTTGGCAATGGACAGATCGGCTTTGCATGGGAGGAAGGGAATATGTGGTACAATATTGTA
TATAAAGCGATTCCTCTTGAAACGATCACAAAGAATCAGTTTTCGCTAGCATTTTCTTCCGGAATAGGATCTGTTAATAG
GCCTTATGTGATTAATACTGTAGAAGAATTACATGCCTATAGCAGCGTATACGATAACGAGGGTGTGCATTTTGAATTGG
ATGGGACAGCAAAAACGCTAGAAGAAGCGAAACAACATGTAAAGGAAGCGGAAGATGCCCACACAGTGGCTAAAGAAAAA
TTACAAGAATTCAATCTAGATGGACGCATTACAGCAGAAGAAAAAGGCCAAATCGATGATCTAAACGAAAAAATTATTTT
AGCGAAAACGTTAGCAGAAAAAGCGTTAGGCGCTATAGGCGAGGAGATTGAGGATAAAGAAGATTTAGTTACTAGATTAG
AAGCAGTAAATGAGGTCAACGCTGAAATATATGATCATGATTCTGATAAAAAAGATCCAATTCTAGAACCTGAAACACGT
GATCAAAATGCTGGTGGGAAAGATCGAACTCTGCAAACTGAATCAGAAACAGATGAGGGTTCAAAGCAACAAAAAATAGA
TGCTTTTCAAAAAAAGGCAAATTCGGAATCGCCCAAGACAGGAGATACAACTGGCATACTTGTTGTGATAGGAGTTTTGG
TATTCAGCCTTGTCATAATGATTGTGGTGTTCATAAAAAAGAAACGATTATAA
>igc_K01186_158337416-1_C1289298_1_25097_218800_unknown_Lipid_Metabolism
ATGGAACTACCTGCTAAAGCGGAAGAAAACGAAAATTCTAATTCAATTATTTCCAGTAGTAGTCCTAAAGTAGGGGATGT
ACTGGAATTGGATGAAAGTAAAATTTATAAAATTTACGATGCATACGATGAGAATGGAAAAGAGCTAGATGCCATAAGCG
ATAATTCTAGAGTTATATTTAACAATGGTGGAGCAAAGGTTGGATGGTTAAAATATGGAAACAAATTTGAAACTACAGCA
TCTGCTAAATATCTCTGGAGAGCAACCACATTTGATGAAAATGAAAAAACTTTTGTACTAACAAACCAAGATGCACAAAA
TTCACATTCAATTGTAGCTGGCCAAATTGGCAACGTTTTAAACGGTTCAGGAGCTTCAAATTTTGCTGTGGTAAAAAAAG
GTAATTTAAGTAAAGGTTCTCCTTTAAAGTTCATTGTCATGGCAGTAGAGAATGGAAAAACTTATGTAAAAATAGAACAA
GTTCCTTATACTGATGAACAGTATGGTGAAATTTCTAATAGACGTTATATGTCTACAGAAAATTTTACTATTACAAAAAA
TACAGATGTTACAAGCAATTCAGTTAGATCTTATGTTACCTGGATTGATAACGTTAGCAATACTGACAGAAGAAATGGAT
GGTGGGTTATAGAAGAAGTTACTACAATGCCTGGTTCTGTAGAAGGTTCGAAACTTTTATTTTCTACCTTTTCTCAAAAA
TATCACTATAGAATTCCTGCTATAACTACTACGAATAAAGGTGATGTAATTTTATTTGCAGATTACCGTTATGATTCTAA
TTCTGATATAGGGACAAACTGGACAGGTTGGAATGGAGTAGATAACAGTGGTTATGCAAATATAGGCCATAGAATAGATC
AAGTTATGAGATATTCACAAGATAATGGAGAAAATTGGAGTGAAGAAGAAAATCTTACTGAAGAATATTCATATAAAGGC
CAAGCAAATGTAAAATTAGCAAATGGTTATGGAGACCCTGCACTTGTAGCAGATAGAGAAAGTGATAAGGTTTTAATGCT
TGCCGTAGGCGGATCCTATGGTTTCCATCAAGATTATCCTGGAATAATCTCAATGCTTTCTAATGATGGCGGAAGAACAT
TTGATACTCCAAGGGCATTAGCAGGAAGAACAACCGGCACAGATGCCATGAGTACAATACCAACTGACAATGGCCTTTAT
GACCTTGATAATGGTGGAAGTGATATATATTCTATGTTTATTACTTCAGGTAGAATGTTCCAATCTCGTTATATAAAAGT
TGGCTCTAGTTATAGAATTTATTGTGCACCTCTTGCAAAAGTTAGAGGTACAAATGACTATAAGAATTTTGTATTTTATT
CTGATAACTTCGGAGAAAGTTGGAATGCACTCCCTGGCATTGCTATAAATGGAGCTGATGAAGCAAAGGTAGAAGAGCTT
CCAAATGGAGATGTTGTAGTTACTAGTAGAACAGCTGGTGGAAGAAAGATTAATATTTTTAGTTATAATAAAGAAGATAA
CACATATTCAAGCGGAAATTGGGGAACACAGAGCCAATTTACTATTCCTGAATCAAGAAGCTATGTAAATGGAGATTTAT
ATATTCTTTATGCTAAAAATAATGAAACAAATGAGTATGGATATTTAGTTTGTCAAACTTTCACTCAAGGTACTGGTAGA
AGTGATGCTAGAGTTTATTATAAGTGGCTTGATGAAAATTCAAATACACCACAAGGATTTGCACAAGGTTTCACCTCTGA
AAATAGCTTTGTACTTGCAAAAAATGCTAGTGCTTATTCAGTAATGACACTTTTATCCAATGGAAAGCTAGGCTTTGCAT
GGGAAGAAGGAGAGATGTGGTATAATATTTCTTATGCAACACTCAGTCTTGAAACAATAACAAATAATAAATATTCACTT
GCATTTTCTTCTGGTATAGGTTCAGTTGATAAACCTTATATTATAACTAGTGAAGAAGAATTAAATGCCTATAAAAATGT
ATATAGCAATGAGCGCGTTTACTTTAAAACTGAAGGAGAAGCAAAAGTATTAGAAGATAAAGCAGCTCTCATAGAAAATC
TAGAAGAAGCCTTTAATAAAAAAGTAGAAGAATTAAATAATTTACCAGAACATGAATTTCAAATCGCTAAAATACAGCTA
GAAGATATAAAGAATAGGGCATTACAAAAGATATCTACAGAAAATTATGACTTAGAAAGTATAATTTCCTATTCTGATGC
TGCTCTAAAAGAGATTTTAGAATTTAAACCTTATTTAGTTGAAGAGAATGTAGAAAAAGATACCAAGGATGAAGATAATA
CTATGGACATTGCACTAGAAACAAAATCATCAGAAAAAATAAATGTTCAAGAAAAATCTTCTATATCCGAAAAAACTAAT
TTAGATATAAAGTCAAACTTATCTCCAAAAACAGGAGATGAATCAAGTCAATTATTATATATTGGACTTATGTTTATATC
TGCAATGATTTTAATTGTTGTAAATAAAAAATCATATATTGTAAATCATTTTAGATAA
>igc_K01186_158337416-1_scffld10425_1_154074_16450_unknown_unknown
ATGAAGAATAATAAATTTAAAAAGTTTATAGCCTTTACAATGGTATTAACTGTGGCTTTTACAATGATTCTTCCTACTCC
ATTCTCTAAGGTTTTTGCAGCAGAAGACTTTGTTGTTGTTGATGATAATGTAACAGATCAAAGCAAAGAAAATTATTTTA
CATATACATCTGCAACTGACACAACTGGATTAACTGGATGGGCTTCAGATAAAAAGGATTCCATTTTAGGTGATGATGCA
TCTAAAACTCAACATTGGGTTTGGAATACAAATTATGCTGAAGCATCAAAACACGTATATGAGTTCACTTTTAAAGGCAC
TGGGGTAGAGCTTATTGGTGTTAAAAATGATGATTATAATAATTTTCAATTAGATGATGGAGTAGTTGAAAAACTAGAAA
TTACAGGATCAGCCAATACACCTGTTACAATATATAGCAAAAAGAACTTGAATTATGGAGTACATACAGTAAAAGTAACT
TTACCAGAAAACTCAACAGGACTTCAAGTTTCTTATGCTAAGGTATATGGTTCTAGAGAAGGTATAACTGAACAAACTGT
TATATCACATACTAAAACTACTGGAAGTAATAACTTCTTTAAGTATTCTGAAAAAGGATGGTCTTTACCAGGTAATAGCG
AACATAGATGGTCAGATGCACCTTCTAGTACATTAAGTGCTTCAGATATTTGGTATGAAGTATCCTTTGTAGGAAAGAAA
ATCGATGTTTATGCAGGGAAAAATTATCCAATGGGTAAAGTTAAGTATTATATTGATGATGTATTTAAAGGTGAATATAG
TTTGTATAATATTAATAATATAAATTCAACTTTAATAGCTACTTTTGATGGTCTTTCAGATGGTCCTCATAAATTAAAAG
CAGTTGCAAGTGGTACAAAAGATGCAAGTGCTACTAATTTTCTATTAGATTGTTCTAAAGTAGTAGTATATCACTCTCCA
TATTCAATTAAAGATATAACATTACCTCAATCTTCATTCACACTAACTAACGGAACAACTCAACAAATTCAATATTCAGC
AAATCCAGATTATATACAATTAACAGATTTAACATTCACTTCAGCAAATACAGCAGTAGCTACTGTAGATAATAATGGGC
TTATTACTGCTAAAGGAGTAGGTAGTACAGAAATTACCTTAAGATCTAATTACTATAATGTTACGAAGGTTATTAATGTA
ATTGTTAATAATGCTATAAGTAATATCGGAGGAAGTATTGTTGATACAGATTCTCAATATACCCAAGATCGTTATAACGA
AGTTAAAGATTTGGGTACTGTAGCAAAAGAACTAGCTGCATGGAAAAATGATAAAGCAACATCTCAAATTGCAGTTATTT
CTAAAGATACAGACTTAACTAATGCAAGTATTGAAACTACTGATTTAGTATCAGGAAATAATACTATTACAAAAAATAAT
ATTAAAGCAACTTTCATTAAATCTACAAAAGCTTATAATGGAACATATTTAGGTTATGGAAGTACAACACGTACAGTACC
AGCAGCTACAGATACAAATAGATCTGAAAGCTCTGATATTTTATATCAAACTACTCCAATTAATATAGCTGCAAATAAAA
TACAGCCAATATGGGTAGAATTTGCAATTCCTAAAGATGCAGTAGCAGGAACATACACTACAAAGATAAAAGTAACAGCA
CATGGAATTTCAACACCATTAGAATTTAATTATACAATAAAAGTGAAAGATGTTACTCTTCCTGATGCATCAACATTTGG
AAATACTTTTGATATTGAATTGTGGCAATACCCATATTCTTCTGCCGAATATTATGGTGTAGAAGCATTCTCTGAAAGAC
ACTTTGAATTATTAAAGTCTAATATGGAAATATATAAGAGTATTGGTGGACATGCTATAACAACAACTATTTCTGAAGAT
GCATGGTCAGGTCAAACTTATAGTAAAAATACAATTCACTATCCATCAATGATAAAATGGACAAAAAATTCAAATGGTAG
TTTCACTTATGACTATACTAATTTTGATAAATGGGTAGAATTTAATAAAAAAATGGGTATAGGTGATAAGATTATACTTT
ATAGTATAGCTCCATGGCATAGTTCATTTACTTATTGGGAAAATGGAAATTTAGTAAAAGAAAGCTTTACAGCAGGAACA
GATAGATATAATACTGTTTGGAGAGATTTCTTACAAAAAACAATAGAACATTTAATGGCAAAAGGCTGGTTTGATGATGC
TTATATAGGAATCGATGAAAGAGGATTTAGCAAAGCTGCTTTTGACTTAATAGATTCAGTTAAGAATATTCATGGAAAAT
CACTTAAAACAGCTGGAGCTATGGATCATTTTGTAGATAAATATGATTTAGCTTTAAGAGTTACAGATTTAAATGTTGGA
GATAGTGCAGCAGCAACAAATCCTGTAAAATTCACTCAATTAGTTGAAGCACGTGAAGCTTTAGGATATCGTACAACTTT
ATATTCTTGTACAGAACATCAGCCTGGAAACTTTTCACTTAGCGCTCCAGTAGAAAGCTATTGGTCAGTAATTAATGCAG
GAGAAGAAACATCAGGATTCTTAAGATGGGCATATGATGCATGGGTAGCTGATCCATTAAATGATACTACACATAATGCA
TTTGAACCAGGAGATGCTTTCTTAATTTATCCAGATGAAAAAAATGCAACAAATCCAACTGCAAAAAGTTCAGTGCGTTT
AGAAAGAATGGCTGAAGGTGTTCGTGATGTTAATAAGATAAAAATGATACTTTCAGAAATACCATCATTACAAAGTGATG
TTGATGCAATTTATAATAAGATAACAACTCAAGCGGTAATAAGTAGAAATTATTTATCAGCTGATGCAAGAACAAAATTA
GCCTCTGAAATGAATACTTTTAAAGCAGATATTGATAAATTAACAGATAAATATATTCAATTAAAGGCCAGTGGAACAAA
TACTGTTGAATCAATTGCTATAACAGAAGGTAATAGCGAAGTAGCTTTAGGTGCTACAAAGCAATTACATGCAATATTAA
AACCAGATAATTTATTAAATACTGCAGTTGAGTGGAAATCTTCAAATACTTCAGTTGTTTCTGTAAATAATTCTGGTGTA
ATAACTGGAGTAAAACTTGGTAAAGCAACTATAACTGTAACATCTAAACAAGATAGAAGTAAGTCAAAAGCTATTGAAGT
TACAGTAACAGCACCCAAAATAGAAGAAACTGCAAGAGTTGCTTATTATTCATTTGATAATGATAATGCAAATACATCTT
GGGGAACACGTAATGGCACTGTAAATAATGTAACCTTTGTTGAAGGAAAATCAGGAAAGGCAGCTAATGTTACAGCTACA
AATAATATAACATTATCAGGTAGCTCTGGAATAGGCGAAAATAGTTCATGGACAGTTAGTTATTGGGTAAAATCAAGTAA
TGCAATAACAGATAGAACATCTGTTATGATGGATAGTAATAAAGATTTTTCCTTTGACTTAAAGATGTCTACTACCAATA
GTGCTGGATTTCATGTTGGTAAAACAGCTGGATCTATATTAACATTTAATTATACTTTCCAACCAAATATTTGGTACAAT
GTAGCATGGACTCAAAGTAAAACTAATGGATTATCAATGTATGTAAATGGTAGTTTAGTTGCAACAAATCTTTGGACAAA
AACAAATAGAATCTTAGCTCCAATAGATATTATTGGAGGTACAGGATTTGCAGGATTAGTTGATGAAGTTAAAGTTTATA
ATAGAGAATTAACGTTATCTGAAATAAAGGGAGATATGTTAGTAAAAGGACTTAATCTTACTGAAAATAGTAAGACAATA
TCTACTGAAGAAAAGTATGAAATTATGACAAATCTTATTACAGATAGTGAAGATAAAACAATAACTTATGAATCAAGTGA
TTCAGAAGTGGCTTCTGTAGATAATCAAGGTATAGTAACTGGATTAAAGAAAGGAACAGCTACTATTACTGTTAGATCAG
GTAGCTATACAGATACTGTATCAATAACGGTAAATAAAGTAATAAATATAAAAAATGTTCTTACAAAGTTAACTCTTGAA
GAAAAATATTTATCAGACATCCAAAAATCTCCAAATACAAATGAACAATATCTTGGACAACCAGATATGGTGCGTACTAG
TACAGGTAGATTGATTACTGCTTATCCAGCAGGTCATGGAAAAGGCCCGATAATTATGCAAATTAGTGATAATAATGGTG
ATACTTGGACACGATTAACAAATACACCTTCTTCATGGACAGGCTCACAAGAAACACCAACACTTTATGTGTTAAAGCTT
GCAAATGGGAAAGAAAGAATAATGATGATTACTGCTTGTCCAGGATGGGGAACAGACAGTGCTGGAAATAGATACGGATG
GAATACATCTTATTCAGATGATAATGGTAACACTTGGACTCAATATAAACATTGGCATTCTCAAAGAGCTGATGGAGCAA
ATAATGATGTTATAGTTGGTATGGCAAGTTTAGTTCAACTTAAAGATGCAAATGGTCAATACATTCAAAAATGGATGGGA
GTTTATCATACTTATGGTTATGTAAACTATAAGACATATTTAACTTTCGATGAACAAGGTAATGAAGTTTGGAGTAAACC
AGAAGCATATTTAAGTAAATATCGTTCAATTGAAAGCTCATATCAGATGTGTGAAATTGGGATGTTTAGATCACCAGATG
GAAAACGTATAATTGGTTTAGCAAGAAGTCAATCACATAATAATCATGCTACACTAATTTACTCTGATGATGAAGGTATG
ACATGGAGTAAACCAATGGATTTACCAGGTTCTTTAGCTGGAGAGCGTCATAAAGCTGCATATGATCCAATAAGTGGAAG
ACTTTTAATTACATTTAGAGAAATTAAATATGATTTAAATAATAATGGTACTTTCGATGGTGCTAATGACTGGACATGTG
GTGATTGGATGGCATGGGTTGGAACTTATGATGATCTTATAAATCAAAGAGATGGTCAGTACTGCTTTACTATTGATGAA
GACTTTGCTCAAAATGCAAAATCAGGAGATACTGGATATGCAGGCTTAGTTGTTCTTGATGATGGAACATTTATCATGGA
TTCTTATGGTCACTGGGATAAAGAGTTCTCAGAAGCTTGGGGATTTGGAAAAGTAACAACTGACTTATGTTATATAAAAC
AAGCTAAGTTTAAGCTAGGTGAAATCGAAAATGATAATAATCTTGTTAGTCGAGATAAATTAAATGCATTAATTACTCAA
GTAAAAGATACAAATACAGATAGCTATGCAAGCGAAAGAGTTAATGTATTTAAAGCTGCTTTAGAAAAAGCACAAAGTAT
TAGTACAGATGATTTTTCTCAACAAGTACAAGTAGATGCTGCTGAAAAAGCATTAAAAGATGCTTTTGAAAAACTATCTC
GATAA
>igc_K01186_158337416-1_scffld21704_1_27550_331399_unknown_Lipid_Metabolism
ATGAACAAAAAATTATTCAGTAAAATTTTATCGACGGCATGTGCAATAGCAACTATGACATTATGTTTCTCAAAAGTACA
AGCAGCTACAGTAAGTGATACTGCTACTATTGATTCATCTAAAAGTTATATTATTTATAGTGGTAGTACAAAAAATGCAC
TATATGATGATAACGGAGTTAATGAAGGTTGGCTAAGACAAGGTAACTATTTAGACTTTGATAAGAGCTTTAGCTGGAAG
ATTGAAAAAAATGGAGAAGGTTTTTATCTAAAAAATGAAGGAACAAATTATTATGTTAAGGGTAATGAAAAGGTTAACAT
ATACTCAAATGTTGTTTCTGATAAAAATGGTGGAAGTGCAAAAGGACTTTATTTATTTGAACAAGTTGAGGGTGGATATA
AATTAAAATCTACAGTTAATAATCAATATTTAACTTATGGAGTAGATAAGAATTATATAACTTTTACAAATGATACATCT
GCAGCAAGTGTTTGGCAAATAGAAGAAGTTAGAGATGATGCTGTAAACAATTACATTATCTATAGTAATGATAAGAATAC
TACATTATATGATAGTGGTGGAGCAAATGAAGGTTGGTTACAAAAAGGTATATATGTAAATTATGATGATAAATTTGCGT
GGAGAATTGAAAATATAAACAATAGTTTATATTTAAGGAATGCAGGAACAAATTGGTATGTTAAAGGAAATGGAAGATAT
TTAGCAGATAAGAATAGTACATTTGTTGTTTCTGATAAAAATGGTGGAAGTGAAAAAGGAAGCTATTTACTTGAAAAAGT
TTTACACGGGTATAAAATAAAATCTACTTCTAATGGTCAATATTTAACTTATGGAGCAGATAGAAATTATATAACCTATA
CAAGTAATTCTCCTCAAGCAACTGTTTGGACAATAGAATATGAGCCAGATTATCCAAAACCACAAGGAAGTATAACTTTA
TGGGATAATCCATATGGTAATGATTTCTATAGAATACCAGCTATTGCAACTACAAATGAAGGAACATTATTAGCTGTTAA
CGATTTAAGGTATGATAATCCTGGAGATTTAGGAAACCATCGTATAGATCTTTTATTAAAAACTTCAACTGATAATGGTG
TAACTTGGTCAAATCAAGTAAATTTAACAGAAAATTATAGCACAGCAAATTATGGATTTGGTGATGCTGCAATAGTAGCA
GATCGTAATTCAGATAAGGTTATAATCCTTGCAGCAGCAGGAGATAAAGGATTCTGGCATGCAAATAGTGCTTATGTATC
AACTAGGAAAAATCCTATTAAAATAGTAAAACTTGTTTCAGAGGATGGGGGAAAAACTTTTTCTGAACCTCAAGATTTAA
CTAAGAAAATTTATGATTTAGATTTATCTTGGACAAGATTATTTGCAGCTTCAGGTAGAATTATGCAATCAAGATATGTT
AAAGTTGGGGCTTATCATAGAATATATACATCAATTTTAGTTGGAAAAGGTAGTGCAAATGGAGGAAACTATGTTATCTA
TTCAGATGACTTTGGTGATACATGGAAGCTTCTAGGAAATGCTACTTCACCAGTACCAAATGGAGATGAAGCTAAAATAG
AAGAATTACCTAATGGTAATGTAGTTATTACAAGTAGAACAGGAACTGGAAGAAATATTAATGTATTTACTTATAATGAT
TCAACATTTGCTACAGGTCAATGGGAATCTTCTTTTAAGAAACTAACACTTGGTAACGGATCAGCATGTAATGGAGAAAC
ATATATAGTATATGCAAAAGATACTACAACTAAGGAATACAAATATTTAGCATTACAATCTCTTCCTACATTAGGTAACT
CAAGAAAAGGAGTAGGAATTTATTATAAAGAACTTACTAGTAATGATGTAAATGTTAATGGATTTATAAAGGGCTGGAGT
CAAGATAATTTCTATATGATTCAGCAAAGAGATAGTGGATATTCTACAATGAGTATTCAAAAAGATGGTAAAATTGCTTT
CTTATATGAAGATAGAAAAGAAAATAATGGATATGATGCTCAATTCATTACTTTAGACTTAAAAACAATAACAAAAGGAA
AATATGAAATGGCATTTAAGGGAATTGGATCAAAAGATAGTCCATATGTAATAGATACTCAAGACAAATTAGATGCTGCT
AATGGAATATTTAGCAACGAAAAAGTTAAATGGGATATAAAAGTTGCACAATAA
>igc_K01186_158337416-1_scffld23710_1_73690_413552_unknown_unknown
ATGTATGTAAATGGTAGATTAGTTAAAAATAATGTTTGGACAAAAACTCATAAGACTTTAGCTCCAATTGATATTATTGG
AAGTACAGGATTTATAGGATTAATAGATGAGGTAAAAGTTTATAACAGAGTTTTAACAGAAGCTGAAATAAATAAAGCTT
TATTAACTAAAGGGTTTAATATTAATGAGCATAATAAGACAATATTTATTGAAGAAAAATATCAAATTGAAGCAAATCTT
CTAACAGATAGTGAAAATGATATAATTACATATGAATCAAGTAATCCAGAGGTAGCTTCTGTAGATAATCAAGGAGTAGT
AACAGGATTAAAGAGGGGAACTACTAATATTACACTTAAGGCAGAAGGATATACAGATACTATAAAAATAACAGTTGATA
AAAAAATAAATATTAAAAATGTTCTTCCACATTATATGCTTTCTAAAGAATATTTATCTGATATTGAAAAATCTCCAGGT
GGAAACCGTCAATATCTTGGACAACCTGATATGGTTCGTACAAGTACAGGTAGATTAATTACTGCTTATCCAGCAGGCCA
TGGAAAAGGACCAATTATTATGAAGATTAGTGATGATGATGGTGAAACTTGGGTTGAAAAAACAAATACACCTTCTTCAT
GGGTAGGTTCTCAAGAAACACCAACTCTTTATGTATTAAACCTTGAAGATGGTACAGAAAGAATAATAATGATTACTGCA
TGTCCAGGATGGGGTGTAGATAGTAATGGTAACAGATATGGATGGAATACATCTTATTCTGACGATAATGGTGAGACTTG
GAATGAGTACAAACACTGGTATTCAAAAAGAGCTGATAAAGCTAATAATGATGTTATAGTAGCTATGTCAAGTTTAATTC
AACTTAAGGATGAAAATGGAGAATATATTCAAAAGTGGATGGGAACTTATCATACTTATGACTATGTAAATTATAAAACA
TATTTAACTTTTGATGAAAATGGTAATGAGGTTTGGAGTGAACCAGAAACTTATTTAAGTGAATATCGTAATATTGAAAG
TAGATACCAAATGTGTGAAATTGGTATGTTTAGATCGCCTGATGGAAAACGTATTGTTGGTTTAGCTAGAAGCCAATCAC
ATAATAATCCTGCAACATTAATTTATTCAGATGATGAAGGAAAGACATGGAGTAAACCAATGGATCTGCCAGGTTCTTTA
GCTGGTGAGCGTCATAAAGCTAAATATGATCCAATAAGCGGAAGACTTGTTATTACATTCAGAGAAATAAAATATGATTT
AAATAATAATGGTGTTTTTGATGGAAATAGTGATTGGATTTGTGGAGATTGGATGGCATGGGTTGGTACTTATGAAGATC
TAATGGAACAAAATGATGGTGAATACTGCTTTACCATTGCAGAAGATTGGGCCCAAAGTCCAAAGTCTGGAGATACAGGA
TATACAGGCTTAGTTGTACTTGAAGATGGAACTTTTATAATGGATTCCTATGGACATTGGGATAAGGAGTTCTCAGAAAA
ATGGGGATGGGGAAATGTAAGAACTGATTTGTGTTATATCAAACAAGCTAAATTTAAGCTAGGTAACATTGAAAATGATA
ATAACCTTGTTAGTAGAGAAAATTTAGATGCATTAATTTCACAAGTTAAAGATGTTGATGAAAATCTTTATACAAGTGAA
TCTTTTGCAACATTTAAATTAGCCTTAGAAAAAGCTGAAAGTATTAGTAGCGACAAGGTTTCTCAACAAGTTGAAGTTGA
TGCAGCTGAAAAAACATTAAAAGAAGCTTTTGATAAATTAGTTGAAGAAAATACAAAGAGCAAAGAGGAAAATAATAAAT
CTAATTTAAAGAGTGAAGATATACCTTTAAATAGTGAAGATACATCTTTAAAGAGTAATGATACATCAATAAAATCAATT
ATTACTTCAAATATTAAAACGGGAGACAATATTGCTTTAAGCCTATGGATTCTAGCAGTTTCAGTATCATTTATTGGATT
AGCTATCTTATTAATACGAAAAATAAAAATAAAAAACAATACTATTTAA
>igc_K01186_158337416-1_scffld23981_1_82013_364673_unknown_Lipid_Metabolism
ATGAAGAAAAAAAGTTTCAGGAAAATCTTATCGGCATTATGTGCAATGACAACCATGACAATTTGTTTCTCTAAAGTACA
AGCAGCGCCTCTAGAGAATACAAATAGCATTGACCAATCTAAAAGCTACATTATCTATAGTGGAGATACCAATAAGACAC
TATATGATGATGGTGGAAATAGAGAAGGATGGTTACGTCAAGGTAAATTTTTAGACTTTGATAAGAATTTTAAGTGGAAG
CTTGAGAAAAATGGAGATAATTTTTATTTAAAGAATGAAGGTACAACTTGGTATGTTAATAAAACTGCTAAAACATCACA
GGATAAATCATATGTAGTTTCTGATAAAACCAATACTGCAAATAATAGAGATACATATTCCTTTGAAAAAGTTGATGGTG
GATATAAATTAAAGTCAGTATCAAATGGAAAGTACATTAAATATGGACAAGATAAAGATTATATAACTTTTGCAAATAAC
GCTTCTGATGCTAGTATTTGGAAAATTGAAGAAGCTCCTACAGTAGATTCATCAAAAAATTATATTATTTATAGTGAAAA
TACAAATAATACAATATTTGATGATGGTGGAAACACTGATGGATGGGTAAGAAAAGATTCATATGCAAAATTCCAAAAGA
AATTTACTTGGAGTTTTGAAGAAGGAAATACAGGCTTATACATAAAGAATTTACTAACAAAATCATATCTTAAAGAAACT
CATGGAACAGTTAATGGAAAAACTATAAATTATGCACTAACAGAAAAAACTAATGGAGTTGCAAAAGGTGAATATACATT
TGAGAGAATTTTTAATAGGGGTGGCTCCTATAAAATAAAATGCAATAATACTGGTAAATATTTATTACAAGGCCAACAAA
ATGCTGGGAATTATATAACTTTTGCAGATAGTTCTGCTACAGCAAGTGTATGGAAAATACAAGAAGAAGAAGCTTATCCA
AAACCAGCAGGAAGTATAACTTTATGGGATAATGCTATATATAAGAATTACTATAGAATTCCTGCTATAGGAACAGCTAA
TGATGGAACATTATTAGCAATAAATGATTTAAGATATAATAATGCAGCTGACTTAGGTAATCATAGAATAGACCTTTTAA
TTAAAAACTCAACTGATAATGGAGTAACATGGTCTAATGAGACAAATTTAACAGTTAAGAATAGTAGTGCAAACTATGGA
TTTGGTGATGCTGCAATAGTAGCAGATCGTAATTCAGATAAGGTTATAATCCTTGCAGCAGCAGGAGATAAAGGATTCTG
GCATAGTAATAGAGCATATGTATCTACTAGACAAAATCCAATTAAAGTAGCGAAGCTTGTTTCAAATGATGGTGGAAAAA
CTTTTTCAGAACCAGAATATGTAACAGATGAAATATATGGATTAGATACATCTTGGACAAGACTTTTTGTAGCATCAGGT
AGAATAATGCAATCAAGATATGTTAAAGTTGGAGATTATTACAGAATATATGCAGCGATTTTAGTTGGAAAAGGTAATAG
TAATGCGGGAAATTATATTATCTATTCAGATGACTTTGGTGATACATGGAAGCTTCTTGGAAATGCTACTTCACCAGTAC
CAGCTGGAGATGAAGCTAAGATTGAAGAATTACCAAATGGTAATGTAGTTATTACAAGTAGAACAGGAACAGGAAGGTTA
ATTAATGTATTTACTTATGATAAAAATGATACAACATTTAGTAAAGGACAATGGGAAGCTAACCCTAAGAAATTAACACT
TGGTAATGGATCTGCATGTAATGGAGAAACATATATAGTATATGCAAAAGATACTGCAACTAATGAATATAAATATTTAG
TATTACAATCACTTCCTACAGTAGGAAATTCAAGAAAAGGTGTAGGAATATATTTTAAAGAAATTAATAGCAGCGACTCT
ACTGTTAATGATTTTATAACTGGTTGGAATTCAAATAACTTCTATATGGTACAACCAAGAGATAGTGCTTATTCTACAAT
GGCTATTCAAAAAGATGGTAAGATTGCTTTCTTATATGAAGATAGAAATTCTGGTGGTTATGATACTCAATTTATTAGTT
TAGATTTAAAAACTGTAACTAATGGAAAATATGAAATGGCATTTACAGGAATTGGTTCTGAA
>igc_K01186_158337416-1_scffld24056_1_208181_371856_unknown_Lipid_Metabolism
ATGAAGAAAAAAAGTTTCAAGAAAATCTTATCAGCAGTATGTGCAATGGCTACTATGACAATTTGTTTCTCTAAAGTACA
AGCTGCGCCTCTAGAGAATACAAATAGTATTGACCAATCTAAAAGCTACATTATCTATAGTGGAGATATAAAAACTACAT
TATATGATGATGGTGGAAATAATGAAGGATGGTTACGTCAAGGACACTATTTAGACTTTGATAACAGCTATAGTTGGAAG
ATTGAGAAAAATGGAAATAACTTTTATTTAAAGAATGAAGGAACAAATTGGTATGTAAAAGGAGTTGCTAAAACTTCAAA
TAATAATCCTAATGAATATGTTGTTTCTGATAAAAGTGGTGGATCACAAAAAGGTGAATATTTGCTTGAAAAAGCTGAAG
GTGGATATAAATTAAAGTCAGTATCAAATGGAAAGTACATTAAATATGGACAAGATAGAGATTATGTAACATTTACTGGT
AGTGCTTCTGCTGCAAGTGTTTGGAAAATAGAAGAAAAGCCAGCATATGATGCTTCTAAGGAATATATTATTTATAGTAC
TAATAAAACTAATGCATTATATGATAGTGGTGGAAAAGATGTAGGTTGGCTACAAAAAGGTACATATGCAGAATTTAATG
GAGTATATTCTTGGAAAATTGAAAAGAACGAGACAGGTTTATATTTAAAGAATGTTGGAACATCTTGGTATGTTAAAGGA
AATCCACTAAATTTAAATAATAAAGATTATGTTGTTTCAGATAAAAATGGAGGAAATGAAAAAGGAAGTTATAAATTTGA
AAAGGTTATAGGTGGATATAAAATAAAATCTTTAACTAATAATAAATACATAAGATTTGGACAAGATAGAAATTATATAA
CATTTACAAACAATGTTTCTGAAGGAGCTCTTTGGAAGTTAGAAATTGCACCTAAGTTTGAAAAGCCAGAAGGTAGTATT
ACTTTATGGAAGAATCCAAATGGTAATGAATTCTATAGAATTCCAGCTATTGCAACTGCTAATGATGGAAGGTTATTAGC
AATTAATGATTTAAGATATGATTATGCATCAGACTTAGGTAATCATAGAATAGATCTTTTAATTAAAAGTTCAGATGATA
ATGGAGTGAATTGGACAGAACATAAAAATTTAACAGTTAATAATAGCAGGGCAAATTATGGATTTGGTGATGCAGCAATG
GTAGCAGATCGTAATTCAGATAAGGTTATAATCCTTGCAGCAGCAGGAGATAAAGGTTTCTGGCATGCAAATAGTGCTTA
TGTATCTACTAGACAAAATCCTATTAAAGTAGTAAAACTTGTTTCAGAAGATGGAGGAAAAACTTTTTCTCAACCAGAAG
ATATAACTAAGAAAATTTATGATTTAGATCAATCTTGGACAAGATTATTTGCAGCTTCTGGTAGAATTATGCAATCAAGA
TATGTTAAAGTTGGAGATTATTATAGAATATATACAGCAATTTTAGTTGGAAAAGGTAGTGCAAATGGAGGAAATTATGT
TCTATATTCAGATGACTTTGGTGATACATGGAATGTTCTTGGAGGAGCTATAACTCCTATCACAAATGCTGATGAAGCTA
AAATAGAAGAATTACCAAATGGTAATGTAGTTCTTGCAAGTAGAACAAATGGTGGAAGAAATATTAATATATTTGCTTAT
GATAAGAATGATTCAACCTTTACTAAAGGACAATGGGAATCTTCTTTTAAGAAACTAACACTTGGAGATGGATCAGCATG
TAATGGAGAAACATATATAGTATATGCAAAAGATACTGCAACTAATGAATACAAGTATTTAGCATTACAATCACTTCCTA
CTTTAAATAAAACAAGAAAAGGAGTAGGGATTTACTATAAAGAACTTACTGATAATGATGTAAATGTTGATGGATTTATA
AATGGTTGGAGTGAAGACAATTTCTATATGGTTCAACCAAGAGATAGTGGATATTCTACAATGAGTATACAAAAAGATGG
AAAAATTGCTTTCTTTTATGAAGATAGAAAAGAAAACGATGGATATGATGGTGAGTTTATTACTTTAGATTTAAAATCTA
TAACTAATGGAAAATATGAAATGGCATTTACAGGAATTGGTTCTGAA
>igc_K01186_158337416-1_scffld29460_1_173652_139295_unknown_Lipid_Metabolism
GAAGATGGATCAAAAAGATTAATTTTCCCTATTTATTACACAAATAAAAATGGTGGAGGAATTGGGTTACAAAGTAGTGC
TATTATTTATAGTGACGACAATGGTGTAACATGGCAACGTTCTGAATCAGCAAATGATGGACGTGTTGTAAATGGAGTAA
AAATTAGCTCACAAACAGCTTCTAAGACAGATTATGATATTAGTGAAAATCAAGTTATTCAATTAAAGAGTGGAACTTTA
CTACAATTTATGCGTACAACATCTGCAGATCAAAAGGTTCGTATAGCAAAGAGTACTGATTATGGTTTAACATGGGAAGA
TGACTTTATTGATAGTGGATTAAGAGATATAGGTTGTCAATTATCAGTTATTACAATGGAGCATAATAATAAAGAATACG
TTGTATTTTCAAATCCAACTGGTGATGGTCCAAGTAAATCAGCAGCTAGATATAGAGGAGTTTTAAGAATAGGTGAAGTT
CAAGAAGATGATTCAATTAAATGGTTAACTTCTAATGTAATTGAAAGAGGTAGATTTGCTTATTCAAGTGTTGTTGATTT
AGGAGATGGCAATATTGGAGTAGCTTTTGAAGATAATGGAAATATTTCTTATTTAACATATAGTATTGATGAATTATTAG
AAGCTAATAGTCAAGATGCAAATTGTGTTATTGAAGAAGTTACAAGACTTAATGATAATAAAGATTTAACTGTTGGAGAT
GAAGTATTAATTCAAGTAAAGATGAATCAAGAGTTAATAATGACAGGAAAACGTGAATTAGATATTAAAATTGGAGAAAC
AAGTAAAAAAGCAAAATATGTTTCAGGAACTGGAACAAATACATTTATCTTTAGCTATACAATAGCAGAAGAGGATATTG
GAAAATTAATAGTTGTTGGTTTATCAAGTGATACAATAACTCAAAATCAATATTTATGGAAGTTAGCTTCACCAAGTAAG
AGTTATGACTTAGGAGAGCTTTATGATGTTAAGTATGACGATTTAAATCATGTTTTCAATGGAGATTTTAGTAAAAATTC
AAATTGGATATTAAAAGAAGGTGGAAATGCGTCTGCAAATAAATTAGAAGGAGATAATTACTATGGTAGTATTGCAAATG
GAACTAGTGATGATTATCTTGTTCAATATGTAGATGTTGAAGCAGGGAAGAAATATAAATTAACAGCTAAGGTTAAAGTT
GATTCTGAAAATAATGAGGTACCAGGAGTGTTCTTAGTTGTAAAATACGGAATTAGTAGAAACTTCAAACAAATAGAAGT
AAAAAATACTGATGGATGGCAAACTTTTGAAATTGAATTTATACCTGCAGAAGGAAATAAAAAAGTTCTTGTAGGTTTAA
TTAAATATGCAGAAGGTAGTAATATTGAAAAATGTAGGAGTGCAACTGTAAGTATTGATGATGTTAAGGTTCTTCAAGAA
AAAATTTCTGATACTGAAGTTAAGTGGATGGATGATTTTAATGGAACTAGTCTAGATACAAGCATATGGGGATACGAATT
AGGACGTATTAGAGGTAATGAACAACAACACTATGTAGATAGCAAAGAAAACGTTTTTGTTAAGGATGGAAATCTTACAT
TGAAAGTTACAAAAAGACCAGAACAATACCAATATAGAAATCCATTTCCAGGAAAAGATCCTAGACAAATAATTTATAAT
TCTGGAAGTGTAAGAACTGCTGGTCAAAAGGAGTTTTTATATGGACGTATAGAAATGAGAGCTAAACTACCAGAAGGAAA
AGGAGCATTCCCAGCATTTTGGACATTAGGTGCAGATTTCTCATTAGATGGATTAATTGATTTAGATCAAGCTTATGGAT
GGCCAACTTGTGGAGAAATTGATATTATGGAAATGATTGGTGGTCCTACTGATGAACGTTTAAATTTAAATGAAACACCA
GCAGTTAAGACTGGAGATCAACAAAGTAATAAAAAGATTTATGGAACACCACACTTCTATTGGGCTAATACTACAGATTC
CGATAAAGATGGAAGTTATGGACAAAATTATAATAATGCAAGTGGTGGAAATGCTACATTTAGAGAAAATCTTTCTAATG
ACTTCCACATTTTTGGAATAAACTGGACTGAAACAAAGATTGAATGGTATGTAGATGGTGAAATATATAATACTATATAT
TTTGATGATTTAACTGATGCTCAAATGCAAGCAGCTAAAGCAAGCTTAAATAGGCCACAATATATTCAATTAAACCTTGC
TACTGGTGGTAACTGGGCAGGAGATGCAGGACAATATTTAGCTGAAGATAATACTCAATTTGTAATAGACTGGGTTAAAT
GGTCACAAAATAGTGAACAAGAAGCTGCTGCAGCTAAGTATTATGAAGATATGCCTACACTTACTAGTAAATTAAGTAGT
GATAGTAAAAATATTACTATAGTTAAGGGACAAACTGTAGATTTATCAAGTTATGTACAATTAAATGCTGAAAATACATC
AGAGCAATACGAAGTTAGATATTCTATAGATAATGAATTTATGTTTGTAAATAATGGCATTGGACCAAATGAAACAGGTC
AAACAAAAGTACAATTAGTATATTCAAGTACAAGTGCAAATGGTTTGAAAAAAGCATTAACAGATTTAGATGCTGGAGTT
TATAATATTCATTATACAGCTGTACCAAAAACAACAACTACAGCAATATCTGGAAAAGTTTCTGCAACAAGTAAATTAGT
TAGAAAAACTTTAAAGTTAGTTGTTCTTCCTAAAGAATTAACTGGTATTGCTGGAAATCAATTATCCTCTGTTGAATTAC
CTACTGGATGGTCATGGGAAAATCCTGAAGCAACATTAGATAATAATGTGGGAAATTACAATGCAGTATTTACTAATACA
GCTAATGATACAAATCAACGTACAACAGCATTAATATTATCTGTAAAAGTACAAGCTAATCAATAG
>igc_K01186_158337416-2_C1035228_1_143339_1827281_unknown_Lipid_Metabolism
ATGAAAAAACTATCCCTGATTCTCGCATTATCTCTTCTCTCCGGTTGCCTCACAGCTTCCGCTCAGGAAAACAAACCTAC
CGACGACGCTCCGGCCCGCTCGCTTGTCATGTCTCCTGGAGATTATGGATCCAAATTCTACCGCATTCCGGCTCTGACCC
TCCTACCAGACAGCACACTGCTTCTTGTTGCCGACGCACGACTCAAACGCATGAACGACCTGCCGAACGACATCAACGTG
GTAGCACGACGCTCCACCGACGGCGGACGCACATGGAGTCCGTTCGTGACTGTTGTAGAGTACGATTCAATCGGCGGCTA
TGGAGATCCGGCAATCGTGACAGACCGCCGCACAGGCGATGTGCTGGTTATATCGTCGCATGGCAACGGGACGTGGGATG
ATACTCCGAGCCATACCAACGTGTCGCGCAGCCGTGACGGAGGTCTGACATGGGAGTCTCCTGTCGATATTTCATCGCAG
ATTTTCACCACCGATCCCGACGGGCCTCAGCCCATCAAACTCTGCTCGGCATTCGCCACCTCGGGCCGTGCGCTCCAGCT
GCACGACGGACGAATCATGTTCGCTCTGGTCACACGCGCCAAAGGCGACAAACTATTCAAATGCTACGCCATATACTCCG
ATGACGGCGGCCATATCTGGAACGCAAGCCGTACGCCCGCCACAGTCAACGGCGACGAATCCAAAATAGCCGAACTGCCA
GACGGCTCCCTACTGATGAGTATCCGCGCACATACCGACAATACTCGCCATTTCTCCGTTTCGCACGACCGTGGGGAGAC
CTGGACTGAGCTGCCCGACTACAATACACTCAGCGACGTGCGCTGCAACGGCGATTTCATAGCCGTGAACTACAAAGGCA
CAGACTATCTGCTGCAGTCGCTTCCCGCAGGACCGGACCGTCAGAACATAACGGTCTATGCCAGTGCCGACGGCGGCAAA
ACATGGCCCTACAGCCTCAAAGTAACCGATGGACCCGGAGCCTACTCCACTTTCGTGCTAATGCCTGACGGCGAAAATAT
AGGCATCGCCAGCGAAATAGGCTGCCACGAAGCCGACATCAGCTGGGCTTACCGTATATGGTTCCAGACTTTCCCATTAA
GCGCTCTTTTCAAGACAGAAAAATGA
>igc_K01186_158337416-2_scffld3855_1_154566_701107_unknown_Lipid_Metabolism
TCCGACGCCGCTTTCACCCAGGACCGCAACCTTCCCCGCCGGTTGGGCGTCGCCGTCCGCCGGCACGGTGACGACGGCGT
GTATGCCTATCGCATTCCGGGTCTGGTGACGACGAACGAGGGCACGCTGCTGGGGGTCTACGACGTGCGCCGACGCACGA
GCCTCGATCTGCAGGACGACATCGACGTGGGTTTGAGCCGCAGTACCGACGGCGGGCGCACGTGGGAGCCGATGCGCATT
ATCATGGACATGGGTACATGGGGCGGACTGCCCGAGGCGCAGAACGGCATCGGCGATCCGGCGATCCTGGTCGACGAACG
GACGGGCGAGATTTTCGTCGTCGCCGTCTGGGTCCACGGCATCGGCAACGACCGCGCCTGGACGGGCGTGGGGCAGGGCA
TGGTTCCCGAGGAGACTTCGCAGCTGATGATCGTCAGCAGCCGCGACGACGGCCGCACGTGGTCTGCGCCGCGCAACATC
ACCCCGCAGGTCAAGGACCCTTCGTGGTCGCTGACTCTGCAAGGCCCCGGGCGCGGGATCACGATGCGCGACGGCACGCT
CGTCTTCCCGATCCAGTATATCGACTCGACGCGGGTTCCCAACGCGGGCGTGATGTACAGCCCCGACCACGGGCGGACGT
GGCGGACGCACCGCTTCGCCAAGTCCAATACCACCGAATCGCAGGTGGCCGAGCCGGCGCCGGGCGTGCTGATGCTCAAC
ATGCGCGACAACCGCAGGACGGGGCGTGCGGTCTTCACGACGCGCGATCTGGGGCGCACCTGGACCGAGCACGTCTCGTC
GGGGGCTTTGCGCGAACCGGTCTGCATGGCCAGTTTGCTTCATGTTCCGGCGGAACGGAACGTTCTCGGGCGTGACGTGC
TGCTGTTCTCGAACCCCGATACGACCAAGGGCCGCAACCATATGACCGTCAAGGCGAGCCTCGACGGGGGTTATACGTGG
CTTCCCGGAAATCAGCTCCTGCTCGACGAGGAGGAGAACTGGGGCTATTCGTGCCTGACGATGGTCGACCCCGGGACGGT
CGGCATCCTCTACGAGGGAAGCACCGCGCAGCTGGTCTTCCAGACCGTGAAACTGCGTGACATCGTGCGCAGTGCGGACG
ACGGGCTTTCCTGGCGTTCCCTGCCCGAAACGGCTCCTGCGGAAGCCGGATATGCGGCCGGGGTTTCGGCCATGTACGCC
GGTGCTGCGGGGGATGCGCTGATCGCTGCGGGAGGCGCGAACTTTCCGGACGTCCCGGCCGCCGAAGGCGGTGAAAAAAC
CTTCTACGACGGTGTCTTCCTGCTGCGCGGCGGGGTTTGGAACCGGGCCGGGCGGCTGCCCGCTCCGGCGGCTTACGGCG
TGACCTTCCCGGTCGGGGACGGACTCGTGCTCGCCGGGGGCGCCAATGCCTCGGGAGCGCTGCGCAGCGTCGTGAAACTT
CGCCCGAAAGGGAAAAAGGTCGTTGCCGCGGAGCTGCCCGCCCTGCCGTGTGCCGTCGAGCAGGCGGCGGGAGCGGCCGT
CGGCGGAAAACTCTACCTGGCGGGCGGCATCGCCGACGGGACCCCCTCGGCGGCGCTGTACATGCTCGACACGCGTGCCG
CAAAGCCGCAGTGGCGGTCATTGGCTCCGGTTCCCGAGGCCTTCGTCCAGCCCGTTATGGCGGCTTCGGCGGGCCGTCTC
TACCTCTGG
>igc_K01186_158458797-1_C1285042_1_69952_5746087_unknown_Lipid_Metabolism
GGCCGTACATGGAAAGCCTCAAAGACTCCCGCCACGCTCGACGGTGATGAGTCGAAGATAGTGGAGCTGCCTGACGGCCG
TCTGCTTATGAGCATCCGCGCCCGATTCAAGAACACCCGCAAGTTCTCCGTATCGAAGGACAAAGGCGTGACCTGGACAG
AGATTCCCGGCTACAGCGACCTTTACGACGTGCGCTGCAACGGCGATATAATCCCTGTGAAATACAACGGCAAGAACTAT
CTGCTGCAGTCGCTACCCGCAGGTCCATGGCGCAGCAATATTACTATCTACGCCAGCGATGACGAAGGCAAGACATGGCC
TGTAAGTCGCCGTGTGGTGATAGGCCCGGGAGCTTACTCCTCGATGACGCTGATGCCCGACGGAAAATCAATTGGAATTG
TGACAGAAGAAGGCGTGGCCGAAGTCGACAGCCACCACAGCCAGGGCTATCGCCTCTGGTTCACCTCAATTCCACTCTCC
GACATCCTCCCCGATTAA
>igc_K01186_158458797-1_C1332874_1_60732_4568595_unknown_Lipid_Metabolism
CCGGCTCCCGGAGCCGGAATCACGATGAGCGACGGCACACTGGTGTTTCCCTCGCAAGGCCGTGATGCCGACGGTACGCA
GTTCTCAAACATTACATACAGCCGCGACAACGGAAAAAGCTGGACCACATCGGCGCCGGCACGACTGCGCAACGGCGAAT
GTAGTGTCGCCGAACTTTCTGACGGCACCCTTATGCTCAACATGCGCGACAACCGCAACCGCGGAAATAAAAGAATCAAT
GGCCGCGATGTGTTTGTAACCCGTGACATGGGTTACGTATGGCATGAGCATCCTACCTCCCGAAAAGCACTCACGGAGCC
CACGTGCATGGCTTCGCTCTACCGGCATAAGTATACTTCATCCGAGGGGCATGGGACAAGTGTGCTTCTCTTCTGCAACC
CTGACCATTATCGTTTTCGCCAGAACATGACACTGAAAGCCAGTTTTGACGATGGAGCCACATGGCCCGAGTCCAATCAG
GTGGTTTTTGACGAGACCAGAGGCTCGGGTTATTCATCTATAACCTCTGTTGACAATGATACAGTAGGTATTCTATATGA
AAGCGGTATCGCTGACCTTGTATTTATTAAAATTCCATTATTAGAGCTGCTGAAAAACAGATAG
>igc_K01186_158458797-1_C1338754_1_112135_194157_unknown_Lipid_Metabolism
AAGGCCGCAGGCACGGCCGCTCCCGTTGCCGGCGCCGTTGTCAGCGCCGACAAGCTGACTCTTAACGGCAAGGAGGTGAC
TCCACGTTTCGCTCAGAAGTTCGTTCCCGTGACTGTCGAGGGCGGCACGATTACGCGCAATGACGGCAATGCCACGAACA
AATGGCGTAACCTCTGGACCTCCGCCGGCGAGCCGACGGTTACGTTCGGCGGCAGCCTGAATAACATGACCACCACCGAC
TCCGGCAACGCGTATGTCGGCACCGGCGATTTCCAACTGGAGGTCGGCAGCGGCAGCAATTTCACCTGGACGTTTGCCGC
TCCCGGCACCAACTATGTCGCCGACTATACTTTCCTCGCCAGAAAGTCGGGTAACTTCACCGAAACCTGCAAGGTTACGC
CCAACCAGGGCGCAGAGGTGACGCTCGGCCAGTATCTGACGCGCGTTTCCGGCAGCGGTTATGACGACACCAAGGCCGCG
TCGTTCGTGCAAAACGGCATCAACGGCAAAGGCATGGTCATGACCGACGCCTACGTCACCGTGCGCCGCATCCTGATTTC
GGTCAATGAGCGCGAAGGTTACGCCGTGTTCCCCCATGAGGGCGTCGAGCGCCGCATTCCCGCGCTTGCCGTCGTGCAGA
AGGGTGAACACGAGGGTCGCCTCGTTGCCATTTTCGACTATCGCCATGACGGCGGCGACATCGGCTTCAACGGCAACATC
TCGCTTCAGGTGTCCGTTTCCGATGACAATGGCGCTACCTGGAGCACTCCCGACTTCTGCCGCGACAGCGAAGGCACGCC
TGTCACCACCTTCCCCGATACTGTCAATATCCACACCGCCGGCCACGATTTCGCCTACTATAAGGCTGACCCCAACCGCT
ACTGGAACTTTGCCTTCGGCGATGCAGCAATCGTTGCCGACCGCGAGTCCGACAAGCTGCTGATGCTGGCCGTAGGCGGC
CCGGTTTCGCTCTGGCAGAGCCGCTATGACAAGCCCAATCAGGTTGCACGCTGGTATTCCGAAGATGGCGGCACCACCTG
GTCTAAGGCCGAATGCATCACCTATCAGATTCTTGACCTCTTCAACGGCGAACCGCAATATGGCAAAATCGACGGCCAGT
TCATTGCCTCGGGCAAGATTACGCAGAGCCGCTACGTGAAGGTAGGCGATTATTACCGCCTCTATGCTGTTTCCGCCACT
CAGAACAACGGCAACCAGGGCACCACCCGCAACTATGTTCTTTACTCCGACGACTTTGGCCAGACCTGGGCAGTGCTCGG
CGGCAATGATGTATGTCCCGTGTCTACCGGCGCCGGCGACGAGTGCAAGACCGAGGAACTTCCCGACGGCTCCGTGCTGC
TTGCAGGCCGCTGCCGCACCGGCAACCGCAACTTCAACATTTTCCGTTATACCGACGCCACCAAGGGCAAGGGCGTGTGG
ATGAACCATGTCCTCACCGACATGGGCTTCGGCTCCATCAATGCCTGCGACGGCGAAATCCTTGTCCTGCCCGTGAAGGA
GAATGCTTCGGGTGAGCAGTGCTACCTGGCCCTGCAGTCGTTCCCTTACGGCGGTGGCCGCAGCTACGTGTCGATTGCCT
ACAAGGCCCTGAAGAGCGGCGCCGACTTCAAGTCGCCTGACTGCTTCCGCACCTGGGACGGCCGCTACCGCGTTTCGGAC
CGCGGCTCGGTTTACTCGACTATGGCATGGCAGAAAAACGACAAGCTCGGCTTCTTCTTCGAGGAGGCACGCTTCGGCGG
CAACTCCGGCATGTATCTCGACTTTACCCTTGAGGAGATCACCGACGGCCGTTATTCCTATCAGGTTGACGACAAGAACG
AAGCCGCAGTGAGCATGACGCTGGATCTGCTTGAAATACGCAGCCACGACGACGATTTCGAATCGAAATACGTCGGCCAG
CCCATCCGCAGCGAAGAACTTTTCAACAAGGCTGTCGGCAACTTCGAGTCCGCGCCCTCCTATAAGAACTACGTGAAGGC
AAACAAGCTGCAATATGAGGGCAATGGTGTGATTCCCGTGGCTGCCAACGGCGGTTACCGTTTCACCAGCGCCCACAACG
GCACGTATGCGAACCTGACTGACGACCAGTATATGTCGACCGACGGCCAGACGCTCACGGTTTCAGCCGAAGCCGGCCCG
GCAAATCTGTTCAGGGCAATCGCGAGCGATGAGAATTACAAGTTCTACAACAGCGCTGCCAACGTGTATATCGCCAAGAC
GCCCGCCGCTACCGAAACCCTGATTCCCATGACCGCATCTACTGACGAGGCGGGCGTGTATCGCGTCAGCAGCAACGTCA
GCGGCTTCACCAACCTTACCTGCACGGATCCCGGCAACGCCTCGTATGGCGCAATCCACATGGGCCGACAGCCGAAAATC
GTCATCTGGACTTCCGGCGCACAGGCATCGCAGTGGTACATGGAACTCGTCGAGGCTCCCGAAGGCTACCAGCTGCCCGA
AGCTACCGAGCCCGAATATGATGACTATGACTTCAACTATGAGGAGAACAAGCCTCAGAAAGAAGTAGTGGGAATCTGCG
AAACGGTAGCCGTAAAGCCTGCTGACGACAGCGTGCTGTTCGACCTGCAGGGCCGTCGCGTCAGCAAGCCC
>igc_K01186_158458797-1_scffld19444_1_31067_1918391_unknown_Lipid_Metabolism
GGCCGTATCGACCTCCACATGAGTTACTCCGACGATAACGGCAAGACCTGGTCAGTGCCCGACGACATGCGCGATGCGCA
GGGCAACCCCGTTGCGCGCGGTACCGGCGCCGGAACTCCGGCAGGCCAGAAGCAGAGCGTCGTCAACCTCGACTGCGGCT
ACGGCGACCCGGCCTCTATTTCCGACCGCGAAACCGGCGAGATTCTCGTCGTTGCCTGCTGCGGACGTATGAACTTTTTT
GCAAGCACACGCGAGGATCCGCAGCCTTCCGCCCGCTGGTGGAGCACCGACGGCGGCCAGACCTGGACCGAGCCCGACTA
TGGCCAGTGGGAGCAGATTTACGCTCTGTTCGACGGCACCTGCCCCAACGGCAAGATTGACGGCCAGTTCATCGGCTCCG
GCCGTATGGTTCAGAGCTCGCGCGTCAAGGTCGGCACGCATTACCGCGTATATTGCGTGATGAGCGGCCGCTTCAAGGAA
ACCGGCCAGATTTCCAACTGGGTGCTCTATTCCGACGACTTCGGTCATAACTGGCACATTCTCGGCGACCCGATGCAGCC
CGGCGTACCCACCGGAGCCGACGAACCCAAGTGCGAGGAGCTGCCTGACGGTTCCATTCTGCTTTCTGCCCGTACCGGCA
GCGGCCGTAACTTCAACATTTTCCGTTATACGGACATTGCCAAGGCCGAGGGCGTCTGGGACAGCCATGTCTACAGCAAT
CTCGGTACCGGCCACGGCTTCAATGCCTGCAACGGTGAGATTCTCATTGTCCCCGTCAAAAACACCACCACCGGCGATAA
GGCATTCATGGCCATCCAGAGCTTCCCCAACAGCGGCGCCCGCGAAAAGGTGACTCTTGCGTGGAAGATTCTCGCATCGC
CCGCCGACTATGACGAGCCTTCCGATTTCCAGACCTGGAACGGCTATTACCAGCTGACGCCTCTGCCCTCCGCATACTCG
ACCATGATATGGCAGGGCGACAACACGCTCGGCGTACTGTTCGAGGAGCGCACGTTCGGCGTCGACTACTGTGAGGTTTA
CCGCAATCTGACCCTCCAGCAGCTGACCGACGGCGCGTGGGAGTATTGCGCCGAAACCGACGATAATGACAAGGCCGCC
>igc_K01186_158458797-1_scffld33553_1_64915_1720250_unknown_Lipid_Metabolism
ATGAACCGATACTTGATTGCAGCCATCACGTTATGCCTGTACATATCTTTGATTCCAGCCACACCCGCCGTGGCTGAAGA
TGGAACAGACCAGCCGCTTCGCGTCAAAGTGTTCGGCATCGGCGAGTCTAGATCCAGATACTACCGTATTCCCGCCATCT
GCACCACGAACAGCGGTACATTGATAGCGGTGGCCGACAAGCGTGGCGCATCGATCAACGACCTCCCCAACACCATCTCT
GTGGTGGCGAAACGCAGTACCGACGGCGGAGCGACATGGTCCGAGGCGATCACTCTGGCACGCGGCGACAAGGCCACGGG
CAAGACGTATGGAGATCCTGCCATAGTCTGCGACCGCAACACCGGCGCATTGATCTGCGTTTTCGTAGGTGACAAGGGTT
TCTTCGAGAATCCTACGTCTGCCACCGACCGTCAGAACATCTACTATGTCAAGAGCGTAGACGACGGCATGACGTGGAGC
GAACCGATGTCGATCAGCGACCAGATACACCAGGATGGATGGTACGGTGCCTTCTGTGCCTCCGGAGCGGGGTTCCAGGA
CTCTCAGGGCCGCATCATGTTCGTTGCCAACTGCAGGACCACACCTGCCGCCGACACCGCCGGAGTTTACGAGTACCTTG
TCCACACCGACGATCTGGGCAAGACCTGGCACGTTGCCAATCCTGACGGAAAAGATCCGCAGGGTGGCTTCGGCAACGAG
TCCAAGGTGGTTGAACTTGCCGACGGCGAGTTGCTGATGAGCATGCGTTATGGCCACCAGCGTCGTTTCATGAAGTCCGG
TGACCGTGGCGCCACATGGAGCGAGCCTTATGAGGCAACGCAACTTATCGAACCGATAGACGGGATGGGGTGCAACGGGG
ACATAATCCGTTATCCCATGGCCAACGGGAAGTCCGTACTGCTGCATTCCATCACGGCATGTCAGGCTGCACGCCGTGAC
GTGTCGGTGTCCGTTTCCTACGATGAAGGCAAGACATGGCCCGTGACCAGAAGGATTGTCGACGGACCGTCGGCCTACTC
ATCGCTGACTGTCCTGCCTGACGGATCGATTGGATGTTTTGTGGAAGACGGCACCGGGGCCGAAGCACGCTCCGCAGGAG
GTTACGACCTTTACTTCGTACGGTTTCCGTTGCACTGGCTGACTGATGGAGATAAGTGA
>igc_K01186_158458797-1_scffld33875_1_59458_1877547_unknown_Lipid_Metabolism
ATGAAAACATTAAAATATATATCCGCGCTCGGCGTTATGTGTGCTGCCTTGTCAGGGTGTTCCGATATCGACCCTGTCAT
CTCCGACAAGCCTGTTGTGATGCTCGAGCAGTCAAATCCTTTTGTAACCAACACCGATAATTATGCCATTTACCGTATTC
CCGCTATGGTAATCACCAAGCATGACAATGTGCTCGCGTTCTGCGAGGGCCGTGTCAACGGACGCGAGGATACCGGTAAT
ATCGATATAGTGCTGCGCCGCTCGGGCGACCGGGGCAACACCTGGCAGGACCTTCTCGTGGTCTACGACGAAGGAACCAG
CACATGTCATAACCCATGTCCGATTTATCTGCCGGAAAACAACAGGGTGGTTATGGTGATGAACAGAAACTACGGCGACA
GCCGTGTGCTTGTTACCTACTCCGACAACGAGGGCCAGACATGGAGCACTCCTCGCGAGATTACCAATGATGTCCGGCCC
GCCGGTGTGAAACGCTACACTCAGGGCCCTTGTCATGGAATAGTAAAACAGCTTGAGCCCAATAAAGGTCGCCTGATAGT
GGTAGGGTATCAGACATCGCCCGATGACGGTCAGTATTATGCCAATTCCATGTATTCCGACGATAATGGCGAGACATGGC
ATCACGGAGGAACGGTGCCCACGCCAAAAACCAATGAATCGACAGTGTGCGAACTCAGTGACGGAAGTCTGATGATGAAT
ATCCGCATGGAAGACGCAACCATTGATGCGAGCCAACACTTCCGCGGCCAGTCAATCAGCCGCGATGGCGGTGTGACATG
GAGTCAGGCCGATTTTTTAAGCAATCTTCCCGACCCAGGATGTCAGGGTTCTATCCTCACTTACTCTTACGGAGGAGGCG
ACGGTGGCAAAAATATCCTTCTGTTCTGCAATCCCGCATGGCAGGCGCGACGTACCCACAACACTCTTCGCGTAAGTTTC
GACGACGGAACAACATGGAGCAAAGGTTATGATTTCACCGGTGAGACTGTAGGCGGATATTCCGATATCGCAGCTTTCTC
CGATGGTCAGATTGCCGTGCTTTCAGAATACGGCACACTCAACGAGGGTGGCATCATTTTCCGTAAATTCAAGCTTGACG
ACATAAAATAG
>igc_K01186_158479027-1_scffld26330_1_74061_2363926_unknown_Metabolism
ACTCACGCGGGCGACGCTCCGCCGCGTACTGCCGATCAAAGGAATATAGCCGTCGCTTCGGAGAACGCCGCCGAAAATTC
GACATCTCGAATTTTATTCGTATTTTTATCCGCGATAGGCCGACTGTCGGCAGCCGGACATCCGGAATATCCGACGTACA
ATAAAACGAAGCCCAGTATGCAAAAACCTTATCGACTGCTTTTACCCGTCCTCCTTTTTTTCTGCATTGCCGGCCCGAAA
GCCGCTTATCCGAAAATCCCGGCGGAACCGGCGCTACAAACGGAACCGGAACGCGCCGTGAACGTCGAAGGGAAAGACGC
GGCCCTGACGGAACGGGATTTCCTGTTCGGCGACGACCGTCCTTTCAAACAGTGCCATGCATCCACGCTGGTAGGACTCG
ACGACGGCAATTTCCTGGTAGCATGGTTCGGCGGAGACAAGGAGAGCGCGGACAACGTAGCCATATGGCTGTCCAAAGGC
AAGCCGGGCAACTGGTCGGCGCCTCGCCGAGTCGCGAAAATCCGCGACGACGCCCACTGGAACCCGGTGCTGTTCCGCGA
CGGGAAGGGAAAAGTTTATCTTTTTTTCAAAGTGGGGAAAAAAATAACCGAATGGGAGACATGGTGGACGACTTCGTCGG
ACGACGGAACGACCTGGTCGAAACCCGTCGAACTCGTCAAAGGCGACCGGGGAGGCCGGGGCCCTGTTCGCAATAAGCCC
ATCGTCCTATCGAACGGCGTATGGCTGGCCGGCGCATCGTTCGAAAGCGAGACGGGCGACAAACACTGGGACGTATTCGT
CGACCGCAGCAGCAACAACGGCAGAACATGGAAGGCGACGCCCTTTCTGGAACTGGACCGCAGCAATTTCAGGGGACACG
GGGTCATCCAGCCCACGCTCTGGGAATCGGAGCCGGGAATCGTCCACATGCTCGTACGCAGCAGCAACGCCCGCATCTAC
CGGAGCGACTCGAAAGACTACGGAAAATCCTGGTGTCCGCTC
>igc_K01186_158499257-2_scffld56421_2_18287_1847397_unknown_Lipid_Metabolism
ATGATTATCCGCAAACTTGCCATGCTTGTCTGCACCCTCGCAGCCCTTGCAGCCACGGCCCAGAACGTCGGCTACTCGTC
GCCCGAAGGTGACGTATACCGCTCACTCGTGTTCAACAAAGGCGACTTCAGCTCGCAGTTCTACCGCATCCCCGCCATCA
CCACCCTGCCTGACGGCACCCTCGTGGCCGTCGCCGACCGCCGCATCAACTCCCTCAACGACCTTCCCGGCGACATCGAC
ATAGTGTGCCGCCGCTCCATCGACGGCGGCCGCACATGGGGTCCTTACATAACTGTAGCCGAGCACGACAGCATAGGAGG
CTATGGCGATCCCGCACTCGTGCGCGACCGCCGCACAGGCGATCTCCTTGTCATCTCTCTCCACGGACAGGGCCTCTGGC
AGCACGAGCCGGGTCAGATCTGCGTATCACGCTCCACTGACGGCGGACTCACATGGCAGCCGCCCGTCAACATCAGCCCG
CAGCTCACCACCGGTAAAAAAGGTCTGAAATACAACGGCGCCTTCGCCTCATCAGGCCGCGCACTCCAGCTCCGCGACGG
GCGCCTGATGTTCGTCCTCGTCACCCGCATCGAAGGCAACGAAAACTTCCCCTGTTACGCCATCTACTCCGACGACTCCG
GCCGCACATGGCACCACTCCCGTACCCCCGCCACCCTCGGCGGTGACGAATCGAAAGTAGTCCAGCTCACTGACGGCTCC
CTGCTCATGAGCATCCGCAACCGCTTCTGCGGCAACCGCCTCTTCTCCCGCTCCGTCGACCGCGGCACCACATGGACTCC
CATGCCCGACGACTACGCCGACCTTCACGACGTGGCCTGCAACGGCGACATCCTCACCGTCAGTCACAATGGCCGCGAAT
ACCTCCTCCAGTCTCTCCCTGACGGCCCCTGGCGCGACAACATCACCATCTACTACAGCGCCGACCGCGGCCGCACCTGG
CACAAATCCATCCGCGTAGCCCCCGGTCCCGGCGCCTATTCCGCCATGACCCGACTTAAAGACGGCTCCATAGGCATCCT
CACCGAAGAGGGCGTCCACGACGTCAACCCCCGCCACCACCAGGGCTACCGCATCTGGTTCACCCGCCTCCCCCTCACCA
CCCTCCTCCCCTCCGACTAA
>igc_K01186_158499257-2_scffld61905_2_6293_3051712_unknown_Metabolism
ATGCCAAGAGAGTATATAGAGATACCGCAAATGGAAGTGGATGGAAAATTATATTATGACAGACATCTGGATATGGTGGA
GGCACTGATTCCCAATCCCTATCAGTACTGCCATGCGGCAGATTTGCTGGAAACGGCAGACGGAGATTTGCTGTGCTGCT
TTTTTGCAGGGGAGAAGGGAGAGGGCTGGTCGGATGTAAATATTTATCTGTCCAGATTACCGGCTGATGGAAGCTGCTGG
AGCAATCCGGTCAGAGTATCGGATGACGATACCCGTTCAGAACAGAATCCATCCCTTTTTCAGCATCCTGACGGAGACAT
ATGGCTGATATATACAGCACATGTTTCCAAAACACCGGGAATGGAACTCCCGCCCCATGCAAATCTGCAATATACGGCGC
AGATTCGCTGTAAGCGTTCCAAAGATGGAGGACATACCTTTGGAGAAACGGAAACCTTATTCGATTATCAGGGTTCGTTC
TGCAGACAGAAAATACAGGTGCTCAAAAGCGGCAGGTTTGTTTTTGGAAACTGGAGATGCTTCGACGATGACACAAGAAA
CGGAAGCGATATAACGGTTATACAGATTTCAGACAATCAGGGTAAGGACTGGCGGGCGGTGGAAATACCGGACAGCAGAG
GTCTGGTACACTGCAATCTGGTAGAAAGACCTGATGGAAGGCTGGTTGCACTTTTCAGAAGCAGAGGTGCAGATTATATC
TACCGGGCAGAATCGGAAGATGAGGGAGAACATTGGACAAAACCGGAGGCATTGGAGCTTCCCAATAATAATTCCAGTAT
TTCCGCGATTCCGCTGCAGAGCGGAGCGATTGCGATGGCGTACAATTCCTGCGGCTTTGGA
>igc_K01186_158499257-2_scffld65910_2_131548_107354_unknown_Lipid_Metabolism
ATGACCAATCATCGGACCTTACTGAAATTTTTTATGCAGTTCAAAAGTTTAAGGGTGGCCCCGCTCCGTTTCGCAGCCAT
TGCGATAGCCTCCTTATCGGCAGTTATTCCCGCGGCGGCCCAGAGCAGCGGCGGCTCCGTGGTATCGGAACCGACCAAAG
TGCTCGTTTACGACATGAACGAGGCCGGCTCGAAGTATTACCGCATCCCGGCGCTCGTGACAGCTGCCGACGGCTCGCTG
GTAGCCCTCGCCGACAAGCGCGGCGACCGCCTCAACGACCTCCCCAACACTATCTCCGTAGTAGCCAAGCGCTCTACCGA
CGGCGGCCGGACATGGTCTGACGCCGTGACCATAGCCCAAGGCGATGCCGACGCAGGCACAACCTACGGTGACCCCGCAG
TGGTGCTCGACCGCAACACCGGCAACCTCGTGGCCGTGTTCTCCGGCGACACCGGTTTCTTTGTTTCAACCAAAACCAAC
CGCGCAGGCTTCTATGTATCGACCAGCTCTGACAACGGCTTGACATGGACCGCCCCCCGCGCTATCACAGATCAGATCTA
TCAGAGTTCCTGGTACGGCGCTTTCGCCGCATCCGGAAGCATGCTCCAGACTGCCGACGGCACAATCATGTTCGTGGCCA
ACACCCGTCTGAGCTCTGCCCAGTGGGTTACCGATGTCTACGAATTCGTATGCGCTTCCTCTGACGGCGGTCAGACCTGG
AGTGTGCTCAACGCCGACTCACGCATCCCCGCCGACGGCCAGGGCAATGAATCGAAGCTCGTGGAACTTGAGGACGGCAC
CCTGCTGATGAGCATCCGCTCGTCGGCCAACCGCCGCTTCTCCAAGTCGACCGACGGCGGCCGCACCTGGACCGCAGCCA
CCGCAAGCTCGATGCCCGACCCCAGCTGCAACGGCGACATCATCCTCTATCCCTCGACCGACGGCCAGAGCCGCCTGCTC
CACTCTATCCCCGCCAACAGCACCACACGTCAGGACGTGACGGTCTACATGTCGTATGACAACGGCGCCACATGGCCCGT
GAGCAAGAAACTCGTCGACGGTGTGTCAGCCTACTCATCGCTCACCGTTCTCGAGGACGGTTCGATAGGCTGCCTGGTGG
AAGAGGGCAAATGGGACAGCAACATCGCCGGCGAGGACGGCTTCAAGCTCTACTACATGAATTTCACCCTCGACTGGCTC
ACTGACGGCGGCGACAACGGCGACAGCGACCTCAGCGAGATTTATGACGGCACCCTCAACTGCGACGGCTCACGCTACAT
GACCATTGCCCGCAACGAAGCTTTCGACATCCCCGCCGGCGGCACCATGACCATCACAGCCAAAGTGTATCTCGACGAAT
ACGGCGCTCACCGCGGCCTCATAGCCAACCGCTGGAGCGGAAGCACCAGCAACAACAACGACGCTACCGGCTTCGAACTC
TTCGGCGGCAACTCGTCAGATCAGGCGTTCTCTAACAACGTGAACCTCAACAAAGGTTCATGGAACAACATCGGCCACGG
CTGGTGTACCGGCCTCAACACCGGCAGATGGGCACACGTGGCTTGGGTATATGACGGCGCCAACGGCACATCCAAGCTTT
ACATCAACGGCGCTCTCAAAAACACCGTGACCAAAGACGATCTCAAGAACTTTCCCGTCAATCCGCAGGCCGACATCCTG
GTAGGCGCCCGCTACCTCCTGGTTGACAACGCCGTTTCGACTGTCGACATGACCGGACTCTGGAAAGGCAAAATCGACGA
CGTGCGTTTCTATTCCACTGCCCTTTCCCAATTCCAGGTCATAAGTGACTTATCCTCCACAGTCGACGCCAGCACCGCCG
ACCTCATCGCCGCATACGACTTCTCCGAAATCAAAGGCTACACTGTAACCGACATCTCCGGCCACGGCCACGACGGCACC
CTCGTGGGCTTCCCCGAAAACGCCGAAGGCCTGACCCTGACCATCACCGAACCCGCAGCCACCAAGGGCACTCTCGAAGT
GTTCAACGGCGAAACCAAGCTGGCCAGCGGCCGCAAGGTAGCCTCCGGCACTGAACTCCGCGTTGTCGCCACTCCCGTTG
AACCCAACATCGTGAAGTCAATCACTGTCAACGGCACTCCCCTTGAGGTCACTGACAACACCGCCACCTTCACCATCACC
GAAGCCTCGACCGTGGCCGCCGAATTCGAGCGCGATCCCGACAACAAGGACTACTGCACCATCCCCTCTACAATCACTCC
GAGCGGACCCAATGCCAGAGGCTACAGCGAATTCATTATCTCCGACAACAACGGCAACAGCCAGTCTGTGCCCGGCATCG
GCACCGGCTCTTCACGCCCGATGTATGCTGACCGCACCGCCACAAAATTCGTCACAACGGCCGGCGCCACCCTCTCATTC
ACCGGCACCACCACCGAAGGCAAAACATGGATGCACTCCTACCTCTACATTGACTTCGGCAACGACGGCGTGTTTGACGT
AGATCCCGCAAACGAAGGCGCCAACGGCGACCTCATCGTCCACACCGGCTATAACTACACCAAGCGTCACTCCAATGGCT
CAGATACCGCCGACCCCACAACCAAGTCCGACGGATCAGCCGTAAACCACAATGACTTCTTCGACATCCCCGATTACACC
CTTCCCGCCGACATTGCTCCCGGCGAATACCGTTTCCGCTACAAAATCGACTGGAACTCCACCGATCCCTGCGGCCGTAC
TGACGCCAGCCACCTTTATGGCATGCAGGGCGGCAACTTCATCCAGAACAACAACGGCTCGATCATCGACTTCACACTCG
TGATCGAATCCAACGATTTTGAAAACGAGCGCACCGTACGCGTTTACTCCAACAACGAAGCCCTTGGCACCGTGGCCATC
ACCAATCCCGCTACCGAAGGCAGCTCAGTCACCACCAAGCAGAAAGCCGTTGAGGTGACCGCCACAGCCAAGGATCACGC
TTCGTTCATCAACTGGACCAATGCTACCGGCGCTGAAATCACCACCGAGCCCGTCTACATCTTCAACGAGGATCGCGACG
CTACTTTCTATGCCAACTTCGGCTTCACCATCACCTGCACCACTTCCACCAACGGTTCTGTTGCCATAACCGCCAAAGGA
CAGCCTCTCGCTTCCGGCGACATCGTCAAGGCCAACACCGAAGTAACCCTC
>igc_K01186_158499257-2_scffld72385_1_219479_3068153_unknown_unknown
ATGGCAATACAGAAATATACGGTCAGCAACGACCCGGCAATTTACGAAGCGTGGCCCGACGTCGTCCTGACCGGTTCCGG
AACCATGCTCTGCGTGTTCAGCGAATGCACCCATCACGGAAACCGTTCCTATACACGGATCATGCTGACCGAATCCGGAG
ACCGCGGACGGACCTGGAGCCCCAAGCGTCCCCTCACCGAAGGAACCGCCGGACGGAACTATTACTACAACTGCGCACGG
ATCGCCAAACTCTCCGACGGACGGATCGTCATCTCGCTTGACCGGGTCCCGCTGGACTGCAAAGAAGATACGGGACGCTC
GGAAATCCTGCTCTTCTTTTCGGACGACAACGGCAAAACGTGGAGCGCTCCGCTTGCAACCCCCGTCAAGGGCATCGTTC
CCGACAAGCTGACCGAACTGGACAACGGCCGCTGGCTGCTCTCAGCACACTACCGGCACAACGGGCGGCTCACTCAGTTC
CTGCATTATTCCGATGACAAAGGCGCCTCATGGAGCCCGCGCATCACTGTCGCCGAATCCCCTGCGCTCAATCTCTGTGA
AGTCTCCATGCTTCCGCTCGGCGGCGGAACCGTTGTCGGATTTCTGCGGGAAAATTCCGCACAGGGATGGGACTGCAAAA
AAGTCATCTCGCACGACAACGGCGAAACATGGGGGCCGATCGTCGATTTCCCGATCCCCGCCTGCCACCGTCCGACCGCC
GGACTTCTGCAGGACGGGCGCATTCTCATCACCTGCCGTCTGATGCAGGGCGGCAAAGGCTGGCTCGGAGCATGGACGCA
AAATCTGCTTGCCGTGCTGACCGACCGGGAATCAGTCCTTGCCGATTCCCGGTCCGGC
>igc_K01186_158802708-1_C1004027_1_111064_2660283_unknown_Lipid_Metabolism
ATGAAGAAATTGATTGTCGGACTGTTTTTCTTCGCCGTCGCGGCGTGTTCGGGGTTTTCCGCCGCAAAAATCGAAATCGT
CTCGACCCCGTATAAAGCAGGCGATTTCGGCGTGCATACTTTTAGAATTCCCGCTTTGTGCACGGCAAAAGACGGCGCAA
TTCTCGCCTTTTGCGAAGCGAGAATGAAGGCTCCGGGCGACGACGGCCATATAAATCTGGTCGTTCGACGCTCCGCCGAC
GGGGGGGCTACATGGTCGGATATGGCCGTCATAGCGTCGGACTCCGTCGGAACGTTCGGAAACCCCGTTCCCGTGCTCGA
CGAAAAAAGCGGAAAAATCATACTCGTGATGGCGCATACGCCCGCGGGATATACCGAATCGACCATGGGAAATTATCCCG
ACGCCCACACGCGCCGCATCTTTGTTTGCGAATCCTGCGACGGCGGGCTTTCCTGGACAAAACCCCGCGATTTAACCAAA
GAACTAAATCTGGAAAAAGGCGCTTGGTATGCCGTCGGCCCCGGAGGCGGCATACAAATAAAGGGCGGCGAACATTCGGG
AAGAATAGTCGTTCCCGTCAACACCGCAAAAAAAGACATTTGGCGGGCGGGCGCAATATATAGCGACGATTTCGGAAAGA
CTTGGCGTCTCGGGAAATGGTGCGATTTCCCCTCGGCAAACGAATCGCAAATCGCGCAAATCGGCGATTGCCTCTTTCTC
AATATGCGCGTTCAAAACAGCCTTAAAAATATGAACATTCCGCGTTACAGACGCGTGGCGGCCGTTTCGACTTCGGAGAA
AGCTGGCGCGCTTCGGCATACGATTTTGAACTTCTCGAACCCGTCTGCCAGGGAACGTTTATCTCTTTTGAAAAGGACGG
CAAAGAATACGTCGCGTTTTCCAATCCGGAACACGGGAAGAAGCGGGTCAATCTGA
>igc_K01186_158802708-1_scffld13278_1_153428_7653457_unknown_unknown
GTTCCGGTAGGTCCAGGCCGTAACAACGTAGGTATCTACTACAAGGCTTTGGAGACTCCTGCTGATTATGCTACTCCAGA
GGCTATCGCCAAGAACTGGGAAGGCTGCTATCAGCTGAGTAATACTACTTCAGCCTATTCTACCATGGTTCAGGGCAAGG
ATGGCAGCATCTACTTCCTTCTGGAGGAGAATGCATTCAGAAATCCTAAAACTCAGACGGATGATTATTACGACATCCGA
TTCTATAAGTTAGGCATAGACCAAATAACGAACAATAGATATAAATAA
>igc_K01186_159005010-1_scffld11078_2_52742_694812_Bacteroides_Lipid_Metabolism
ATGATAAAATCACTATTCAGCCCTAAAAATGTAAAATTGCATCCTAACGGCAACATTCACATTCCGCGCTCCTTCAAATC
ATTATTATCCTTATGTATAGGAATGTTTTCTATCGGCCTGCACGCTGCTGATACTGTCTTTGTTAAAACTCCACAAGTAC
CGATATTAATAGAAAGACATGATAATGTCTTGGCTTATCTGCGTCTCGATGCCAAAGAAACAAAGACCCTTGACAATGTC
ACTATCACCTTCGACAAGAACGTACCTTTGTCACAAATCAAAGCTATTAAATTGTATTATGGAGGAACAGATGCTCCACA
AGACAGAGGAAAAAAACGCTTTGCACCCGTAGAATACATTTCCAGCAACAATCCGGGGCAAACACTTTCTGCCAATCCAT
CTTATTCTATAAAAAAGGCAGAAATAACACCTAAAACCAATACGCTGACACTGGAAGGAAAACAGAACCTCTTTCCTGGA
TATAATTTCTTCTGGATCAGTATCGAAATGCAACCAACAGCTTCACTACACACAAAAATCTGTGCAGAAGTAACTCAGGT
AAAAGGTGATGGAAAAATTATCCCCACAAAAAATGCGACTGAACAGAAAATCGTACAAAGAATGGCAGTAGGAGTTCGCC
ATGCTGGTGATGACGGTTCAGCCGCTTTCCGTATTCCAGGACTAGTAACTACAAATAAAGGTACTCTTTTGGGAGTATAC
GATGTACGTTACAACAACAGTGTGGATTTGCAAGAGCATATCGACATAGGCCTCAGCCGCAGTACAGATGGCGGAAAAAC
ATGGGAGAAAATGCGCTTGCCTCTATCATTCAAAGAATATGGAGGACTTCCTTCTGCTCAAAATGGTGTAGGCGACCCTT
CTATCTTGGTAGACACCAAGACCAACACCGTATGGATTGTAGCAGCATGGACGCACGGAATGGGTAACCAGAGAGCATGG
TGGAGTTCACATCAGGGAATGGACTTGAACCATACCGCCCAATTGGTACTTGCCAAAAGTACAGATGATGGAAAAACCTG
GTCTGAACCAATCAATATTACCGAACAAGTGAAGCTTCCAGAATGGTATTTCTTATTACAAGGACCGGGACGAGGCATCA
CAATGAAAGATGGTACATTGGTATTCCCCATTCAGTTTATTGACAAAACCCGAATCCCCAATGCAGGTATCATGTATAGC
AAAGATCGTGGAGAAACATGGACCATACACCACCATGCACGTACTAATACCACAGAGGCACAAGTGGCAGAGCTTGAGCC
GGGCACTTTAATGCTGAACATGAGAGACAACCGAGGAGGAAGCCGGGCCGTTTATACCACACAAGATTTAGGTAAGACTT
GGAAGGAACACGAATCATCCCGTACTGCTTTGATAGAGCCCGTATGTATGGCCAGTCTGATCAGTGTAAAAGCGAAAGAC
AATGTATTGGGTAAAGATCTTTTAATTTTCTCCAACCCCAATTCTACAAATGCCCGCAAAGACATGACAATTAAAATCAG
CATGGATGGAGGAAATACCTGGAGTCCGGAACATCAGCTTCTGTTAGATGAAGGATACAATTGGGGGTATTCCTGCCTGA
CAATGATAGATAAAGAAACTATCGGTATATTGTATGAAAGTAGTGTAGCTCACATGACTTTCCAAAGCATTAAACTGAAA
GATATTGTAAAATAA
>igc_K01186_159166850-1_scffld11732_1_93489_1185399_unknown_Lipid_Metabolism
ATGGGCATCTTGCCCATACCACGCACCCACAAAGGCATATATTTTAAAAGTAAAAAAGTAAAACAAACTACAATGAAGAA
CGTTCTATTCTCTCTCGGCATGTTGTTGCTCACCGTTGCAGCCTACGCTGATGGCACTGTGCTGTTCAGCACGGCGAAGG
GCGGTATCGATGTTCCGCCTTATCGCATTCCGGGTATCACCTGCGGCAATGGCGGCAGACTCATAGCGAGTGCGGCACGC
CTCGTCTGCGGCACCGACCCAGGTTACGGACGTGTCGACTGCGTGGTGAAACTGAGTGACGACAACGGCAGAACGTGGAG
CGAGCGTGAGATAGACGTGGCTTGTGGCGACGCATCGCTCATCAACAACGTCAAGACACCGATGGCTGCTGCCTATGGCG
ACCCTGCTATCGTGATGGATCGCGAGCGCAACGAAGTGCTCATCATGGCTGTTGCCGGCTGCACGGTGTACGGCAAGGCG
AGCACCAACCGCCGAAACCCTAACCTCATTGCTGCAATACGCAGCACGGACGGTGGCTTGACATGGCAGAAGCCCATCGA
TCAGACCGAAGCGATATATGGCTTGTTCGACGGGGGCAATCCGCTGGATGCTGCTTTCATCGGTGGCGGAAAGATATTCC
AGAGTAGGGTGGTGAAGGTAGGCGACTACTATCGCATCTACGCTGCACTCGCAGCGCGTCCCAACGGCAATCGCGTGATC
TATTCCGACGACTTCGGGCGCACATGGCACTCTCTCGGCGGCGCGGCTGCTCTGCCCGTGCCCGACGGCGACGAACCGAA
GTGCGAGGAGTTGCCCGACGGTCGTGTCATCATAACAAGCCGCGCCTCTGGCTGCAGACTGCTTAACATATACACCTATA
GCAACGCAACTACGGGTGAAGGCTCGTGGGAGGAACAAACGAAGGCTACGATGAGCGGATTGGCTCTCGCGCCGAGTACC
AACCCCACGAACGGCGAGATGCTCATTGTGCCAGCCGTGCGCAGCAGCGACGGCAGACAGCTGCACGTTGTGTTGCAGTC
GGTGCCAACAGGCACGGGGCGCAACAACGTGAGCATATTCTATAAGGAGTTGGCTGATGAAGCGGATATGTGCAACGTGA
AAGCCTTAGCCGAGGGTTGGGACGGCTGCTATCAGGTGAGTACTACGGTATCGCTCTACAGCAGTATGGATCTGCAAGCC
GATGGCAGAATAGCCTTCTTCTATGAGGAGACGCTTACTAAATGGGGCACGAAGCCCAATCCCGTCTGCACAAGTTTTCC
GCAGGGCGAGGGCGAACACAACTACGACGGTTGCGAACTCGTGTATAAGGCGTTCGACCTGGAGACAATAACCGGCGGAA
AGTATAAAATGTAG
>igc_K01186_159227541-2_C938478_1_111952_2110513_Victivallis_Metabolism
ATGATTGAACCAAATGAGAAATTCAACATGAGCATTGAAAAATTTTCCATCAGCCGCGATCCCGAACTTTACGAAGCCTG
GCCCGACGCCGCCCTTGCCGCCGACGGCCGGCTGGTCTGCGTTTTCAGCGAATGCACCCACCACGGCAACCGAGATTACA
CCCGGATCATGCTGGCCGACTCCTTCGACCGGGGCCGCACCTGGACTCCGAAGCGCCCCCTGACCGAAGGCACCCGCAAC
CGGGACTACTACTATAACTGCGCCCGGATCACCCGGCTGCGCGACGGCCGCCTCGCCATCTCGGTCGACAAGATGCCGCT
CAACGGCGAATCCCGCACCCGCGAAGCGGTCAATCAGCTCTACTTCTCAAGCGACAACGGCCGAAGCTGGAGCGCCCCGG
CCCCGGTTCCGCTGCGCGGCATCGTGCCGGACAAGCTGCTCGAACTTGAAAACGGCCGCTGGATCTACTCCGCCCACCGC
GAGGACGGCGGCAACCTGGCCCAGTTCCTGTGCTACAGCGACGACGGCGGCAAAACCTGGAGCGACGACGTGACCGTCGC
CAGATCGGACCGGTTCCAGCTCTGCGAGGCCTCGATCCTGCCGCTGGGCGGCGGCGTGCTGGCCGCGTTCCTGCGCGAAA
ACAGCGGCCTCGGCTACGACTGCAAAAAGGTCCTGTCGCGCGACAACGGCGAAAGCTGGGGCGAAATCACCGACTTTCCG
CTGCCCGGCTGCCACCGCCCGGTCGCCGGTTTCCTGCGGGACGGGCGCATCATGATCACCTACCGTTTCCTGCAGGGAGG
CCGGGGCTGGCTCGGTTCGTGGTGCCAGAACTTCTTCGCGGCGCTGACCGACCGCGAATCGGTGCTGAGCGAAAAGCGCG
AGGAGGCGTCCACCCGGATTCTGCCGGTCGACTTCGACCATTCCCCGAAATCCGACCTCGGTTATTCCGGCTGGGTGCAG
TTCCCGGACGGCGAACTCTATATCGTGAATTACATCGTGGACGACGCGATGGACAAAGGACAGATCCGCGGCTACAGCAT
GTTCCCGGACGAGTTTCTGCTGTAA
>igc_K01186_159227541-2_scffld27522_1_115577_673796_Victivallis_Metabolism
GTGAAAATTCTCTGTAAAACCGTTTCCCTTATTCTTCTGATCCTGAACACCCTGCGGCTCGGCGCGCTCGGCGTTGCGGA
GTGGCAGTTCTCGGGAGCGTCCCGGCTCCCGGCCCCGGACGAAGTCGCCGGAATTCCGGCGGCAGCCGCCGGGGATGCCT
CCCGGCTGGCGCTCCGGGAAGGCGTTCAATTCCGCAACCGCGACGCGGCGGACGACTGCGGCGCCTATCTGCGGATTGCG
GACCAGCCGTCGCTGACCGGCCATGACAACGGCAAAAACGGGCTGGCATCGCTGAATCTGGCGGTGCGGTTCCGGCCGGA
AACCATCCGTCACGCGGTGCTGCTGCGCAAGACCGATCCGGGAACCGACTTCGGCTATCAACTGTTCCTGACCAAAGAGG
GAAAGGCCGCGCTGCGCATCCGGAACCGCGACGGCAAGACCGTGAACGTCGTCAGCAGGAACCGGGTCCGTCCCGGCGAG
TGGAACACTGCGGACGCGACCGCCGACTCGGCGCGCACACTGTACAATCTGCAAGTCCGGCTGAACGGAGTCGTGACCCG
GGCCAGCGGCGCTTTCACTCCGCTCTCCGACACCTCCGGGGCGCTGACCGTCGGCGGCCTCGAACGGGGACCGGGCAAAT
CCGGGCAGTCCTTCGACGGAGCGATCGCTTCGGCCGCCGTCTCCGACGTGACCCGCGCGTTGGACGAGCCCGGCGCGGTC
GATCCGGCTCCGGCGGACATGACCGGCACACACCTGCCCGGCATTGAACGTATGGAGTTCGTCTATCAGGAGCCGCCGAC
TCCGGAGTGCCACGCCGCGACGGTCGCGGACCTCGGCAACGGTGAACTGCTGGCGGCATGGTTCGGCGGCACCTGCGAGG
GGCATCCCGATGTCGGAATCTGGACGGCCCGTTATTCCGGCGGGCGCTGGTCCAGGCCGGTCGAGACCGTGCAGCGGCTC
TATCGGGACGGCGTCTATTACCAGCTCTGGAATCCGCTGCTCTTCCGCCACTCCTCGGGAAAGCTCTTTTTATTCTACAA
GTACGGCCGCCCGTTTGAACATTGGGACTGCGCCTATTTGACTTCGGACGACGGCGGCCGGAGCTGGAGCGCCTCGCATT
ACCCGGGCGGCGGGCTCCACGGCCCGAGCAAAAACAAGCCCGTGGAGCTGGAGGACGGCACCATCTACTGCCCCGCCGGG
GGCGATAAAATGGAATATACGCCTGACCTTGGCAAAACTTGGAAGGTCGTCCGTTTCGACAATCCGGAGAAACTCAGGGG
CGTGATCCAGCCGGCCCTGCTGCGCCACGGCAACGGCGTGCTGCAGGCGCTCTACCGTACGATGGGCGAAAAGCATCTCG
CCGAAAACTGGTCGCATGACAACGGGCGGAGCTGGTCGGCGCTGAAGATGATTTCCCTGCCGAGCAACAACTCCGGCTTC
GATGCGGTTGAATTGAAGGACGGGCGGTTCCTGCTGGTCTACAACCACGCCGAAACGCCGGATGGGCGCTGGGGCGGCAA
GCGGACTCCGCTGAACGTCGCGGTTTCATCGGACGGGAAGGAGTGGAAGCCCGCGCTGATCCTGGAGGACGGACCCGGCG
AATATTCCTATCCGTCGGTGATTCAGGCCGAAGACGGCAAAATCCACGTGATCTACACCTGGAACCGCGTTCGGATCAAA
CACGTGGTGCTCGATCCGGCAGCACTGGAACGGTAA
>igc_K01186_159247771-2_C432039_1_69147_5794985_unknown_unknown
ATGAAAAAGAAACTTCCCGTACTCATTCTGCTTCTGCTGCTCGCTCTGCCTCTCGCGCTTGCGGGATGCGACAAGAACGA
TTACGTCTGGTCGCAGGGCGCAGGCACTTTCGTGGACCTTTCCGCAATGCCCGAAGGCACCGCGGAACAGTATCAGTATC
TTTACGACCAGAGCGTTGTCGCGGACGAAAGCGACACCGGCAAGGATTATCTTGCACATCCCGACAGCGTGCTGCTCGAC
AACGGCGACATTCTCACCGCGCTCTCTCTCGGACACGGCAAAGGCGGCACGGTGATGCGCATCAGCCGCGACAAAGGGCT
GACCTGGGAGGCAGTCACGGTCCCCGATTCTTTCTCCACCACGGAAGAAACGCCCACCGTTTACAAGCTCGACTTCACGG
ACGGCACCCAGAGGCTCATCCTCATCGCGGGACGTCCCAGCTGGCCCACGCAGGGCAACGACGGCGAAGGATGGGATGCG
GCGGTGTCCTCT
>igc_K01186_159247771-2_C439465_1_49583_3182404_unknown_unknown
TGGGATGCGGCGGTGTCCTCTCCCCTGAACGAAGACGGCTCGTATGACGGCGTCACCTGGACGGAACTCGAAAACTACTT
CGGTCCCAACACCGACGACCCCGACTACAACCGCCCCGCGGCGGAATGGGACTGCGTCGTCGCAATGAGCAGCCTCACCC
AGCTCAAAGACGAAAACGGGAACTTCATCGACAAGTGGATGGGCACATTCCACGACGACAGATATTTCATCACTTACAAG
ACCTACCTCACCTTTGACGAAAACGGCGATATGGTCTGGACCGAACCCGTCCGTCTGCTCGGTCAGAACGACGAATACCG
CCTTATAGAAAGACAAAACAACTTCTGCGAAGTGGAAGTGCTGCGTTCGCCCGACGGCAACGAACTTGCGGCGATTTTCC
GCGTAAACAACAAGCGTTCCTTCTCCTATGTAACCTTCTCCACCGACGAAGGCGAAACCTGGAGCGAACCGCAGACCGTC
GCGGCGGAACTCACCGGCGAACGCCACAAAGCGGAATACGACCCCGCAACGGGCAAACTCGTCATCACGATGCGCTCCAT
CTATTATACTGACAACGACCCCACGCGCGGCAATTGGTACTCTCTCGGATGGGTAGCCTGGATAGGCGACTACGAAGACC
TCAAACACGGCGCGGAAGGCAAAGGCGACCTTGTCGTGAAACTCGCCCACACCTACAATGCCGGTGACACCTCAATCCCC
GAAGACGCAAGCGCAAACGCCGACACGGGCTATGCGGGGCTCGTGATTTACGACGACGGACTGATTGTCACCACGTCCTA
CGGCACGTTCTCCCCCGCCGACGACCCCGAACGCGGC
>igc_K01186_159571453-1_scffld14056_2_21444_50569_Bacteroides_Metabolism
ATGAATAAGAAAATACAACTATTATTATTATTTTCTTTACTGTTTCTTGGAGCAAGTTCATTACGTGCAGCCATAGACGT
AACCAACCTGCGGACAGAGCAGCTAAAGAATCCATTAGGCATCGATACACGCCAGCCCCGACTGGGTTGGCGTATCGAGT
CGGATGAACAGAATGTGATGCAAACTGCGTATCACATTCTTGTTGCATCTTCCCCGGAGCTATTGGCACAAGGAAAAGGA
GATATGTGGGATTCCGGAAAAATAGAAACAGATGCTTCCCAATGGATTACCTATCAGGGAGAACCACTGAAATGCAATGC
TCCCTATTACTGGAAAGTAAAAGTATATACCAATAAGGGAGAAGCGAACTGGAGTAAACCGGCTTTCTGGAGCATGGGGT
TATTCAATGAAGCAGACTGGAGAGGTCAATGGATTGGTCTGGACCGGGCAGCTCCGGGCGATAATGAAACTCAATGGAGT
CGCTTGGCAGCCCGTTATCTTCGCAAAGAATTTGCATTGAAGAAAGAGGTGAAACGAGCCATGGTACACGTTGCCGGAAT
GGGACTGTATGAGTTATTCATCAACGGACAACGTATTGGTGACCAGGTGCTGGCACCTGCCCCTACCGATTACCGGAAAA
CAATTCTATATAATACTTATGATGTCACGTCTCAGCTTCAGAAAGAAAATGCAATCGGAGTAACCTTAGGCAACGGTCGT
TTTTATACCATGCGGCAGAATTACAAACCGTATAAAATACCTACTTTCGGCTATCCGAAGCTTCGCCTGAATCTGATTGT
AGAGTATACGGATGGAAACAAAGAAACAATTGTCTCGGACATCTCTTGGAAATTAACGACTGAAGGACCGGTCCGCAACA
ACAACGAGTATGATGGCGAAGAATATGACGCACGCAAAGAATTGGGAAACTGGACGCTGGCAGGATACGACGATAAGGGG
TGGACACCTGCCCAACGTGTCAGCATTCCCAGTGGAACATTACGTGCACAGATGATGCCGGGCATGAAAGTAACGGAAAC
TCTAAAGCCGCTTTCTATCAAGAAACTTGGTGATAAATACATTATGGATACCGGCCAAAATCTGGCAGGATGGGTACGCT
TCCGTATCAAAGGTCAGGCAGGCGACAGTATTCGCCTTCATTTCGCAGAGCGTTTAGAATCAAATGGGGAAATCTTTACG
AAGAATCTACGCGATGCACATTGTACGGATATATATGTAGTTAGCGGACATGAACCGCAAGGTGCAACCTGGGCTCCCAG
TTTTGTGTATCATGGTTTCCGCTATGTGGAAATCAGTGGGTATCCCGATGCAAAAGTAGAAGATTTCACTGTGGAAGTCG
TAGAAGACGAAATGGATCATGTCGGTTCTTTCTCCTGTTCAGACGAGACATTAAATCAGATCATACGCAACGCATTCTGG
GGCATCCGGAGCAATTATAAAGGGATGCCGGTAGACTGCCCGCAACGTAACGAACGCCAGCCTTGGCTAGGCGATCATGC
AATGGGTTGCTGGGGTGAAAGCATGTTCTTCGACAATCATGCGATGTACAACAAATGGGCACGTGATATCCGCGAAGCAC
AGCGCGAAGACGGATGCATCCCCGATGTAGCTCCGGCTTTCTGGAATTACTATTCGGATAATGTGACCTGGCCCGCTACC
CTACCCTTGGTCTGCGATATGCTCTTTACCAACTATGGAGACAAACGCCCGATAGAAGATAATTATCCTGCTATCAAAAA
ATGGGTATCTCATATCCGTGAGTATTATATGACAAAGGATTACATTATAACCAAAGACAAATATGGTGACTGGTGCGTTC
CTCCCGAATCGTTAGAAATGATTCATAGTCAAGATCCTTCCCGCAAAACGGATGGTGCACTGATAGCTACCGCTTATTAC
CTGAAAGTATTACAATTAATGCATCGTTTTGCCAGCATTCAAGGGTTAACAGCCGACGCTAAAGAGTGGGAAGACCTGGA
ACATAAAATGAAAGATGCGTTTAATGCGCGTTTTCTTCATGCGAAGGAAGGGACATCGCTCGTACCCGGTCATACATTGT
ATCCGGATAGTATTTTCTATGGCAATAATACTGTAACAGCTAATATTTTACCGTTAGCCTTCGGTCTTGTGCCCAAGCCA
TACATTAAGGAAGTGGCCAAGAATGCCGTAACGACCATTATTACAACGAATAAAGGACATATCAGTACCGGAGTAATCGG
TACACAATGGCTAATGCGTGAATTGAGCCGTAGGGGGCATGCAGATGTAGCATATCTCTTAGCCACCAATGATACATATC
CTTCGTGGGGGTATATGGCTGCACAAGGTGCCACTACCATCTGGGAGCTTTGGAACGGTGATACTGCAAATCCAGGTATG
AACAGTGGAAACCACGTGATGCTCTTAGGCGACCTACTTCCCTGGTGCTTCAATAATCTGGCTGGTATCCGTGCCGACCG
TTGGAAATCCGGCTATAAACATATTGTTTTCCAGCCTGCTTTTGAAATTCAGGAATTGAGTAACGTGGATGCTTCTTATA
TGAGTATCTATGGAAAGATTACCAGCCAATGGAAAAAGACTCCCATGCATCTGGAATGGGATATCGAACTTCCTGCCAAT
ACAACAGGAGAAGTGCACCTGCCGGATGGACGAAAAGAAAAAATAGGTTCCGGCAAATATCATTTCAGCGTAGATATACC
AACACGGAACGCCGCCATCATCAGTGATGAATTTCTATATGAAAAAGCTTCTTTCCCCGAATGTCACGGGGCAACCATTG
TGGAGTTGAAAAACGGTGACTTGGTAGCTTCTTTCTTCGGTGGTACCAAAGAACGTAATCCGGATTGTTGCATCTGGGTA
TGCCGCAAAGCCAAAGGGGCAAAAGAATGGACAGCTCCCAAACTTGCAGCTGACGGTGTGTTTGCACTCAATGATCCTAA
TGCTGAGATCGCAGGCATCGACACTGCCTGCACACCTGTAAAGGACACAAAAGGGAAACTGACAGCCCGCAGAAAAGCAT
GCTGGAACCCAGTATTATTCCAGATACCCGGAGGTGACTTGATCTTATTCTATAAAATAGGATTAAGTGTAGCCGACTGG
ACCGGATGGTTGGTTCGTTCCAAAGACGGAGGTAAAACATGGAGCAAGCGTGAAGCACTCCCCCAAGAATTTTTAGGTCC
TATCAAGAACAAACCCGAATACATCAATGGGCGTATCATCTGTCCATCAAGCAGGGAAGGAAAAGGAGGATGGCGCATCC
ATTTCGAATATTCGGATGATAAAGGTAAAACTTGGAAAACGACGGAATCAGTACCGGCAGAGCTGTCTGTTCCGACTCAG
AATCGTAAAAAAGGTGGTATTAACGTAGATGACCAAGAGGCAGGAGAAGCTATCCAAGGGAAAGGCGCACAACCGATTCT
CGCCATCCAACCCAGTATTCTAAAACATAAGGATGGAAGATTACAAGTACTTTGCCGTACACGTAATGCATTATTGGCAA
CAGCCTGGAGTAGCGACAATGGTGAAACATGGAGTAAAGTGACATTGAGCAATGTCCCGAACAATAATTCCGGAACAGAT
GCTGTAACGATGAGTGACGGACGTCACATACTCATTTACAACAATTTCTCAACACTGCCCGGTACACCGAAAGGACCTCG
TACTCCACTATGTGTTGCCATTTCAGAGGATGGCATTCATTGGAAACCTGTCCTTACACTGGAAGATAGTCCTATCAGTC
AATATTCCTATCCAAGTATTATTCAAGGTAAAGACGGCAAGTTACATGCGATTTATACTTGGCGTCGCCAACGGATCAAG
TATGCGGAAATAGATCCGTCAAAGCTTAAGTAG
>igc_K01186_159632143-1_scffld3722_2_32958_137779_unknown_Lipid_Metabolism
ATGAGTATTTTTACACGAATTTCTACTCTGTTGGGAATGGCTGCAATAGCTATTTCTACATGGGCCGACGTTCCGTTTAA
GCCTACCACCATTACCGATGGTAAGTTTGCAACCGACACCGAGTGGTATACCCTTGGTATTGGTGCTGCGAAACTCCGTA
TTTCCGACAATGGCACTGACAAATTTATCACACTTGGCGGTTTTATTACTGCCGACGACGAAAACATGTGGTGCTTTGTG
GGTAATGAAACCGACGGTTTTAAAATCTACAATAAAAAAACAGGTATCACAAAGGTACTTGCTGCACCTGTTAATATGGG
TAACAATACTGGCGGTACAGCTTATGCCTATCTGCAAACTGCCGAAGGCTTGGCTAACACGCAGTGCGACCTTTGGGACT
TTCAGGCTGCTACAAAAACAAGCAATGATAAAAATCTTAGCATTAAAGGCGGATATTTTGTAAACGAACACGGACACTCC
TCAAACATCTTGAACAACCGCGAAGGTAAACTTGCCTTTTGGTCAACAGGATATGATGACGGTTCGGTTGTCAGCATTGA
AAAGGTTAACACTGAGTTCACTGTGAGTACCTCTACAGGTACCATGGATGCAGGTTTTACCAATAAGTGGACCTCGAATG
ATTCTAATCCCAACTTAACCCTTACAAATGCCTATAAGAACATGAAGGCTGAAGGTGAATACGTCTCAGTTTACTCTGGT
AAGATGAATTCTCCCTACACCTTGACTGTTCCCGTAGGTTATAAAATTGTAAGTTTTAGCTTTACTGCCGAGAAAAATGC
TGCAAACGCAAACGCTATCAAGGTTATTGCAGGAGATAAAGAATACGATGTAACTTCTGCAGCCCAAAAGGTAAGCGTAG
AAGGTTTGGAATCAAACTCTGCAAAATTTGAAATTAAAGGTGCAAGCGAAGCCGTATTGCTCAAGGACTTCGTTGTAAAA
GTTGAACGCACCTTTATCAAGCCTGAGCCTCAAACAAACTTGATGACTTGCACCAAGTTGCCTTGCTACCGCATTCCTGC
CATCACTAAAGCACACAATGGCAATATCATTGCCATTGCCGACTACCGTCACAATGGTGGTGACATTGGTTTTGGCGGAC
AACTCGATTTGCACGCTAAAATTTCGAAAGACAATGGCGCAACTTGGAGCAAAGAACCCATTGTTGTTGTAAATGGTGCC
GACTACAAAAAAGGCAGTGCCAACGCTGTGGGTTATATCAACACCGGCTTTGGTGACCCCTGCCTTGTTGCTGACCGCGA
AAGCGATCGTGTATTGTTAATGAGCTGCACAGGTTCTGTATCATTCCCTAATGGTACTCGCAAAAATCACTTGGGTATTG
TTCGCTTCTATAGCGAAGACAATGGTCAAACATGGTCTAAGCCTGTTGAAATTTCAGAAAGCATCTATGCTCAATTCGAC
ACTTGCACCATTGGCTCTGCCAATTCAATGTTTATTGGTTCAGGTCGCATTTTCCAAAGCTCAACTGTAAAGGTTAAAGA
CTACTACCGCATCTATTGTTCTGTGCTTTTACGTGATGTGAATGGTACAAACAAGAACTATGTAATTTATTCAGACGACT
TCGGTATGAACTGGAAGGTTTTGGGTGGTGTAAACGTAGCACCTATCCCCAGTGGTGCCGACGAACCTAAGGCCGAAGAA
TTGCCCGATGGCTCTATCCTCTGTAGCTCACGTATCTATGGCGGACGTGCTTACAACATTTTCCACTTTACTAACAGCGA
GAAGGCTGAAGGTTATTGGGATAAGCGTGCCAACTCTAACGCAAGCAACAAGGGTGTGATTGCCGAATCCAACAGTTGCA
ATGGCGAAACAATGATTATACCTGCCACACGCAAGGCGGATGGCAAAAACGTATTCCTCTTCCTCCAGTCTGTTCCCTTC
GGTGGTGGACGTACCAATGTGGGTATCTACTACAAAGAACTTGCTTCGCTCAACGACTTTGTAAATCCCGATAGCCTCGC
AGCCAACTGGGATGGTCGTCACCAAAGCAGTTACATGGGTTCTGCTTACTCTACTATGACCTTGCAAAAGGACAACAAGG
TAGGATTCCTCTACGAAGAAAGCACTTTGGGTTACGACTACACTATCGTTTACAAAAACTACTCACTCGAGCAGATTACC
GATAGCACATACACCTTCTACGAAGCAGACGAAGCTGCACTCAAGGCTTTGCGCAACGAAATCGTGAATAATGGCATCAA
CCAAAAAGTAGATGGTGTAAAAAAAAATTCAGGTTTCGTGGGATGCATCAGCAAGGAAGGTGCAGAAAGCATTGAAACAG
CCTACAAAGCATACACCGAAGCACCCTCGAAAGAGAACTACGAAGTCCTAAATGCTGCCATTGCAAATGCTCCTCGCTTG
CAAATTGAACGTGGCATTAAATATCGCATTCGTAACAGCGAACGCAAAAATGCAACACTCTATCTTGTAGCAAACGCTAA
TGGCACCACTGCTGCCACACTCAACGAGTCTGACCAAAGCCAACTTTTCTCGTTTGTACCTGCCGAAAATAGCACTTGGA
AGATTACAAGCGAAGGCGAAGGTGTTTACCTCGGTGCAACAGGTCAGACAGAAACAAAAACTCCCGTGGTTAAAACCGTG
GCAGAGGCTGCTGCCTATAAGGTGAACTCTTCGAGCAATGGTCTTAGCGCATTGGTATGCACCACTCCTGCTGCTGCAAA
TTACCCTGCTTTGCACCTTGCTGGTGACTGCACACGCATTGTGCCTTGGACAGCAGATGCCAGTGCCAGTCTTTGGTATA
TCGAACCCACTGACATTGTAACCGACATCAAAACAGTAGAGGCTATCACACAGAAGGCACCTACTGCCATCTACGACCTC
CAAGGTCGTCGTCTTAACAAGGCACCGCGTCAAGGCATTTACATCACCTCAGACCGCAAAAAGCACATTGCAAAATAA
>igc_K01186_159632143-1_scffld12680_1_56451_72545_unknown_Lipid_Metabolism
ATGCCAATTACACAGCCGTGGCAGACAGTTGTGATGGCTGAAGATGCCACCCCCGAGGTTACAACGGGCGAAATTTCTGT
GACAACAGAGAACGGTAGTTTTACTAAATCAAATGGCAATTGGGCTTCAGAGTGGACTTTCGAGAAAACAGGCCCACAGT
TGACTTTGGGATGTGGCGCTAACAATATATCGGTAGCCAATAGCAAAAATGGCGTGATGCAAGTTTATGCAGGTGCTGCT
CACTCTGCGGTCTATAACATTGCGATTCCTGCAGGTTACGTAATTACAGGCTATAGCTTTGATTTTGTAAAGACAAGCGG
TAGCACCGAAGCCACAGTGGAAGCAGGTGGAAAAACGCTCACAAGCTCAGAAACTTCGCAGAAGGTGGAGGTAACAGGCT
TGGATGTTCGTTCTACGGCAGCCTTTAAAATCTCAGGTGGTAACTATGCCATTGATATCACTAACTTCAAGGTAACTTAT
AAGACTATTGTTTCTAACCCTTCGCAGTTGGCAATCAACTTGGCTAATGGCTATTTGTCATCGTTTAATAACAGTACTAC
ATACGGTTCTTCTTGGTATTCTCACCAAAATTCTCCTTTGGTAGAGTTTACAAGTGGTGCGAAAATTAACAACATCGACA
TAAAGAATAGCACCAACGAAATGTTGCGTGTTTATCGCGGTACACTAGGAGTTAATGGTGCTTACACGCTGAATGTGTCG
AAGGGTTACCGCATTACAGGTTTTGACTTTGACTTTGTGGCAACCGATGCAAGCAAAACCGTTACGCTCACGGATGCAAG
TAAAAAGGAATTTACAAGCAGTGCGGATAAACAGCATGTGGCAGTAACAGGTTTGGCAACCGATACGGTTGAGGCATTTG
TATTAGTAGGTGGTAACAATGCCATTGACATTACCAACTTTAATGTGCATTACGAACCCATTCCTGAAAAAGAAGATACA
ACGGTTACAGACACTATAGCCATTCCTACTATCGATATCAACACCACCACAGGTTCGTTTGTTAGCAAGAATCCGGTTGG
TTCATGGGCTTCGTTGTGGAAGTCTACACAATCGAGTCCCTACTTTAACTTGGGATGCGGTGCTAATAATATGGATGTGA
ACAATAGCACCGATGGTAAGATTATTGCTTATGTGGGCAATCAAACCAATTCGTGCGATTATACATTGAGCGTAGAACGT
GGTTGGAAAATTACGGGCTATAGTTTCGACTTTGTGCGTGTAACAGGTAAAAATGCGGTTACGCTGACCGATGTGAATGG
TAATACATTTACAAGTAGCGATGAGGTTCAGCATGTAAGTGTGGATAATCTGAAAAAATCATCGTTGAAGGCATTTAACT
TGAGCGGTGGAAACGATGGCGTAGTAATTACCAACTTTAAGGTAAAGTACGTTGTAGATAGCGCTTACGTGGCAGCAGAC
TTCCATACGTTTACAGTATTTGATAATACAGGCAGCGTGCCTTATCGCATCCCTGCCATTGGCACAGCCCAAGATGGTAG
TCTTGTAGCCGTTGCCGACTATCGTTATAGTAAAGCAGATATTGGTAGCGGTCGTGTCGACCTTCACATTCGCATCTCAC
ATGATAATGGTTTGACTTGGGGCGATGTGATGGATTTAGAACAATTCCGTGGCGATGGCAATCTTTCAGAATGGCGTCAT
GATAAGGCAGCATTTGGCGATCCTTGTATTGTGGGCGACCGTGAAAGTCCCCGCATGATGATAACCTCATGCTCAGGCTT
CCCTGGTTTCTTCGATGCAACCGATCGTCACCAAGGTTGGGCACGTTGGTACTCTAACGACAATGGCCTCACTTGGGGAC
AACCTGAATATCTTGACGAAAAGTTCATTTACGAACCCTTAAAGAAAGCAGGTTATAATGTACAGGGCTTCTTCGTAGGT
TCGGGTAAGATTTTCCAAAGCCACCATATTAAGCGTGGCGATTATTATCGCTTGTATTGCGCAGGTTCAACGCAAGAGAA
TGGTGGCAATAAGAAGAACTGGGTGCTCTATTCCGACGACTTTGGCGAAACATGGGAGTTCTTAGGAGGCACAAGCAAGG
CTCCGATTATATCTACTGCCGACGAACCCAAGGTCGAAGAATTGCCCAATGGCAACGTGATTCTTTCAAGTCGCGATGTT
TCAGGACGTTACTACAACATCTTTACATTTAGTGGTAACGATGGCATTAGTGGTAGCTGGGGCGAAAAGGCACTTTCAAG
TTCGGCAGTCAACGGTTTGGTTGCCAACAATGGCTGCAATGGCGAAATTCAGATTGTGCCAGTAGTACGCAAAAAAGATG
GCAAGAAAACATTCCTTGCGTTGCAATCATTGCCCACTTCAGGACGTACCAATGTCAGCATCTTCTATAAGGATCTTACA
GACGAGGCTACTTATACCACACCTGCAAACTTTGCAAAAGATTGGGATGGTAGTTTTGTAGTATGCGACTTCTCATCAGC
TTATAGCACATGGAGTTGGCAGCACGACAATGCCCTTGCCTTCCTCTACGAAGAGGGTGGTGGTACAGGTGGTGGCTACA
ACATTGTGTACAAACGCATTGATATCCCCACAATTACAAACCAGGAATACGACTTTGACACTTCGTATAAGTACGAACGC
TTCAATATCGATTGGGCGCAGGCTGATTTGAATAAGGTAATGGCTTCGTTACTTACTACGGTTAAGAAAACTTCAGAGGC
AAACACATCCTTTGTAAAAGGCGATAAGCTTATTACAGATGCAAGCCAATTAACCTGTAAGTTTGGTCATAAAGAAATGG
GCGGTACAGGTGGTGATGCACAAGATATTAGCAATCTAATTGACGGTAATCCTGCTACTTATTATCACACCTATTATGGT
GCAGGCGCTCAACCCAATGGTTCGCATTTTATGGATGTAACGCTTCCCGAAGGTCAGACGTTTCAGGGTAGAATAGAAGT
AGATGTAATCCGTCGTTCAAAGGCAAGCGCCGACCATATTACGCAGTTTACAATCTCAGGTTGGAACAATGCAACCGATA
CTACACAAATTGCCGTAGTCAATGTGCCTAATGCCTCAGATGGTGCGCAAGCCACTTGCGAATTTACCATCCCCGAAGGT
AAAAGTTATAGTTCGCTTCGTTTCAATGTAACAGGCACTACCAACAACCGTGGCTATTGGCACATGGCAGAGTTTCAGCT
TTACCCTGTATCGCTCGACCCAAAGTGTTTGAATGCCTTGTGTGCGGATGCTTACAAGCAGCTTACCGAAGCTATAGCCA
CTGCTGAGGCTGTAGAAAAAGTTTCAGAGGCTGATGTTACAGCTTTGCAGACTGCTTATCAAGCTTATTTGGATGCTTTA
GCACCTATCACAAGTATTGGTGGTGTAAGTAGTATCCAGCCTGCTACAACAACAGGTTCAGCCATCTACGACTTACAAGG
TCGCAAAGTACAACGCATGGTCAAAGGCGTTTACATTGTGAATGGCAAGAAGGTTGTAAGATGA
>igc_K01186_159733294-1_C1131490_1_147622_6142191_Akkermansia_Lipid_Metabolism
GTCGCGCGCCACTGGGGCGGAGGCAATTGCCGCCGCATCGTGTGGTCACAGGACGGCGGCGCGACATGGGGTGAAGTGGA
AGATGCTCCGGAATTGTTTTGCGACAGCACGCAGAATTCCCTGATGACTTATTCTCTGACGGCCCAGCCTGCCTTTGGCG
GCAAGAGCCGCCTCCTGTTTTCCGGCCCCAGTGCCGGACGGCGCATCAAGGGGCAGGTGGCGATGAGCTATGACAACGGC
AAAACCTGGCCGGTGAAAAAACTGTTGGGAGAAGGAGGTTTTGCCTATTCCAGCCTCGCCATGGTAGAACCCGGTGTCGT
GGGGGTGCTTTATGAGGAAAACCAGCCGAATATCAAGAAGCTGAAGTTTGTTCCCATTACGATTGAGTGGCTGACCGACG
GAAAGGATACGGGGCTGCCGACCGGGCAGAAAGCTCCGGTAATAAAATAG
>igc_K01186_160178356-1_C531688_1_18355_7562428_Akkermansia_unknown
ATGAAAAACCTGTTGTTTGCATTGTTGACCGGTTCCTTTTGTTGCTGTTATGCCCAACAGAAGGCAGCACCCGTTCCGGA
GCCTGAAGTTGTCGCCACTCCGCCGGCTGATGCGGGGCGCGGCCTCATCCGTGTGGACTCCCGTGAAATACGCCATTATT
CCGGTACCCGCAAGGGACCGGATTACCTGGTCAGCAGGGATAACGGAAAAACATGGGAAATGAAGGCCGCTCCGGCTGGC
TACCCTCCCAACCACGCCGGGCATGATGACGGTTCCTTCCCCTACCCGGAGCGTTCC
>igc_K01186_160400887-1_C1364506_1_248380_4815261_unknown_unknown
GACGGACGGCTCGTCATTTCGCTCGACCGGGTTCCGCTGGACCGCAAAGAGGACACGGACCGCTCGGAAGTCCTGCTCTT
CTTTTCGGAAGACAACGGCAAAACATGGAACGCTCCGCAGACAACGCCAGTCAACGGCATCGTTCCCGATAAACTGACCG
AACTGGATACCGGCCGCTGGCTTCTTTCCGCCCACTACCGGCACAACGGCCAGCTCGCCCAGTTTCTGCGTTATTCCGAT
GACAAAGGCGCCACATGGAGCCCGCGCATCACAGTCGCAGAATCCCCGGCGCTCAACCTCTGCGAAGTCTCCATGCTTCC
GTTCGGCAACGGAACGGTCGTCGGGTTTCTGCGGGAAAATTCCGCACAGGGATGGGACTGCAAAAAAGTCATCTCGCATG
ACAACGGCGAAACATGGGGACCTGTCATTGATTTCCCGATCCCCGCCTGCCACCGTCCGACCGCCGGTTTTCTGCTGGAT
GGTCGCGTCCTGATCACCTGCCGTCTGATGCAGGGCGGCAAAGGCTGGCTCGGCGCATGGACTCAGAATCTGCTGGCAGT
GCTGACCGACCGCGGATCCGTCCTTGCCGACGCC
>igc_K01186_160400887-1_scffld31631_1_7327_1867327_unknown_Metabolism
ATGCAAAAACCTTATCGACTGTTTTTACCCGTCCTCCTTTTTTTCTGCATTGCCGGCCCGAAAGCCGCTTATCCGAAAAT
CCCGGCGGAACCGGCGCTACAAACGGAACCGGAACGCGCCGTGAACGTCGAAGGGAAAGACGCGGCCCTGACGGAACGGG
ATTTCCTGTTCGGCGACGACCGTCCTTTCAAACAGTGCCATGCATCCACGCTGGTAGGACTCGACGACGGCAATTTCCTG
GTAGCATGGTTCGGCGGAGACAAGGAGAGCGCGGACAACGTAGCCATATGGCTGTCCAAAGGCAAGCCGGGCAACTGGTC
GGCGCCTCGCCGAGTCGCGAAAATCCGCGACGACGCCCACTGGAATCCGGTGCTGTTCCGCGACGGGAAGGGAAAAGTTT
ATCTTTTTTTCAAAGCGGGGAAAAAAATAACCGAATGGGAGACCTGGTGGACGGCTTCGTCGGACGACGGAACGACCTGG
TCGAAACCCGTCGAACTCGTCAAAGGCGACCGGGGAGGCCGGGGCCCTGTTCGCAATAAGCCCATCGTCCTATCGAACGG
CGTATGGCTGGCCGGCGCATCGTTCGAAAGCGAGACGGGCGACAAACACTGGGACGTATTCGTCGACCGCAGCAGCAACA
ACGGCAGAACATGGAAGGCGACGCCCTTTCTGGAACTGGACCGCAGCAATTTCAGGGGACACGGGGTCATCCAGCCCACG
CTCTGGGAATCGGAGCCGGGAATCGTCCACATGCTCGTACGCAGCAGCAACGCCCGCATCTACCGGAGCGACTCGAAAGA
CTACGGAAAATCCTGGTGTCCGCTCTACCCGACCGACATGCCGAACAACAACAGCGGCATCGACCTGATAAAACTCCCGG
ACGGCGTGCTGGTTCTGGCATACAATCCGGTCGGCGGCGATGCGGGGTCGAGGTCGCTGCTCAACTTGGCCGTATCGTTC
GACAACGGCAAAACGTGGCCGAAGACAATCGCGCTCGAAAACGACAATCCGCCGGCGGAGTATTCCTACCCGGCGATTAT
CGCCCACGGAGACCGTGTGGCGGTCACTTACACGTGGAACCGGCAACGCATCGTTTTTTGGGAGTTCGCAAACGATGCTC
TGGAGGCCCGATAA
>igc_K01186_160502038-1_C1109617_1_82814_45760_Ruminococcus_Lipid_Metabolism
TTAAAAGAAAGGAAACGTGTGATAATTAACTTCCTAATTATCATACAAGGGAGAAAAATGAAGAACAGAAAAAAAGTATT
ATCATTTCTGCTGGCAGGTGTTCTTACTTTGGGGTGCTTTCCGGTGACAGCCGGAGCAACGAATAACTCAAAGGACGGAA
CAAAGCCGGCAGATGGAACAACAGTGGAGCAGCCGTTCCCGAAAACGTTGTTTTTGGAGGAACATAATTCATCCAAAGGA
TTTACAAGATTCCGTATTCCTGCCTTGGTAACTGCAGGTAATGGAGCATTAATTGCAGCAACAGACATCCGATGGGATAT
TTGCGGAGACGGAGCAGGATTGGATACGGCAGTATCAAGATCCACAGATAATGGAGCAACCTGGTCTTATACGGTAGCTA
ATTATCTGGGAGATAACGGAAACCGGTTTAATCGTGATTCAACAGCATTTATTGATCCTGCATTGCTTGCTGACGGAGAT
ACAATCTACCTCGCATGTGATTTGTTGCCGGCAGGTCTGGCAGTTGCAAATGCAGCAAGATATCCGGCGAAGGCAGGAAG
TACAGGTTATGATACAAATGGAAATCTGCTTCTTGCACTCAGTACAACCAGTGTAAATGGTCTTTCCAGTTCAACAGCAC
GTGCTGCTGCAAGTTATGATTATCATCTGGAAAAAAAAGCCGATGCGACATCTGAGTCCTGTTATGAGATCAAGAATAAC
AGTACCAGTGAAGTTGTAGACGGAGACTATACGATCGATGATCATTTTAACATTAAGAGTGCAGACGGAGCAGTAGATAC
AAACCTGTTCTGTGGAGATACACCGTACTTCCAGTTTCCAACGGATTTTCTTTATATTACAAAATCAACGGACAACGGAG
CCACATGGTCAGCACCGCAGCTTGTAGATGCCAAGAATGAATCCGAGCAGGTATTTCTGATCGGACCGGGACGAGGAATT
ACAACTTCTACGGGAAGACTGATCTTCCCGTGCTATCAGTATACAAGTGGAGTTCAGAGGACATCTACAATCTATTCTGA
TGATGATGGAACAACCTGGCATCGCGGAGCTACTGTATCAGGCAACAGCTCTGAAGCAGTTATTACAGAAGCAGATGGAA
GATTGTATCTGTTTGTGCGTATGTCCAATGCCTATTATATATCTGAGGATGATGGGCTTACATGGTCAGAACCAAAAGAG
ACAGGTTTTAAGTATAATAACAATTGCCAGTTAAGTGCCATTACATATTCAAAGAAAGTAAACGGAAAGACTGCAATTCT
TTTTGCAGGTCCATCTGATACATCAGCACGTAATTCAGGACGTATCTGGGTTGGTCTGGTACAGGATGACGGAAGCCTTC
AGTGGCAGGATAATCCGTATGTAGTCAATGATGGTACGCATTATGCATACTCCTGTATTACAGAGACATCAGATGCACAG
ATCGGTCTTTTGTATGAAGATGAAGATGAGCAGCTTGAGTTTGATAAAATTGCAATTGATGATATCGTAAATGGTGCAGC
GACCAGTGGCGTATGGGTTGAAAATGATAACGGTGCTGTAGTTAATTCTTCTGTGATCAATACAGATGCAACGGCTTCTT
ATGTTGTAAGATGCCTTGATGCAGATGCTGACATTACGGTTTCTTCATCTAACAGAGCAGTGTTGGATGCAACTTATGCA
GATGGAAGACTGACATTGACATCCAAGGGGAATGTAACCGGTCTGAAACAGGTGAAAGTAACTGTTAAAGCAGGTGAAGA
ATCTTTTATTATGAATGTGACGATTACAGATGCAGAAAAGTACAAAGTGGTCAGCCTTGAAAAAGATGAGACCAGGACAT
TGACAGTAAAAGACGGAAACTATGCAGATGCCGATACATCTTCTGTTGATACAGCAGTAGCGGGAGTTACCGTAACAGGT
AAGGATGTACAGGATACATATGAAAAGACGGTGGCACAGATTGCCACAGCGATGGCAACGTTTGATGGTGCAACTGTAGA
TCTGAGCAAATGTATGTATACATTAGAATCAGGAAGTGACAGCTACACTTATAAAGTAAAAGCTACGGCTGCAAATGGAA
ACGGGATTTACCTTGGACCAAAGGCATCTTCTACTGCCGGTATCCCGAATGTAACAACAGCAGCCAATATTACCTTTGAA
AAAAATCCTTCTGATGCGACATTCAGTATTATGGATAATTCATCAGGCGGCGGTGGAAAGTATTTGTATTTCCACAGTAC
CGATGCGACAAAACTTCATTTCGACAGACAGAATGTGGCAGATGATAACTGCTGGTTTGAGTTATATACACCGTCCACAT
CAGCGGAAGATTATGACTTGATCAATGGATTTAAGAAAATAACAAGTGAAAAAGAACTGAAAGCCGGAGTCAGCGTGCTG
ATTGTGACAAAAGCAGATGCACAGGGTAACAGATATATCCTGCTTTCTACTACAGGAAGCCAGAAGTATAATCATGTGGC
AAAACTGGTAAAGCAGACAGCAGCGGCTACAGAGGGAGCAGCGTATCCGGGAACAAGTACCGCAGTATTTGGGGATACGA
ATGTAAGGGGACTTTCAGAGTGTCAGTATACATTCAAGAAGATCAGCAATGGAGTTTATGCAATTTCAGGACATACAGCA
GATGGAGCAACCACATTTGTAACAATGGGAACAGTAGGAATCCCGAACAAAACAGCAAAAGCCAATATTACAGTTGCTGA
TGTTACAAATTCTAATGGCAAGGTATCTCTGTATGACGGATCAGCTTCACGTTACCTGTATTTCTGGAGGGATGCATCCA
AACTTCATTATGACAGACAGAGAACACTTGATACAACAGCATGTGCATTTGAACTGTTTAAAAAGTCCGCAACAGCTTCA
GCCGATTCACCGATCAAGGGATATGAGAAGATCACCGGAGCATCAGCGATTGAAGATGGAGGACAGTATCTGATCGCGGC
AGAGGTTGACGGAACATACTATGTGATGAACCCGACACTGGATCATTCAAACTTCAGACATGTTGCCAAGGTTACAAATA
CGATTTACCGGAATCCTGCCGCAGAAGCCAGCACAACGATCAATTTTACAGGAGTTGCGGCAGGAACAACATCCGTACAG
ATCGGTGACGTAGTTTACTATGTGATCGTAACCGATGACGCAGTTGAGTGTACACATTCTACAACAGTTGTTCTTGATGC
AAAAGAAGCAACCTGTACAGAAAAAGGATCTACAGGCGAAGTAGTTTGCGTGGATTGTGGAACAGTTGTACAGGAAGCAC
AGGAAATCGCAGCAAAAGGACATACTTTTGGTGAGTGGGTAACAGTCAAAGAACCTACGACAACTGAAGAAGGATCGAAA
GAAAGAACCTGCTCTGTATGCCAGACAAAAGAGACAGAGACCATCGCAAAACTTCCGGATAAAGAAGACCCGGATCAGCC
GGCAACACCGTCAGCACCGGAAAATGTAGCGAGCAGTGAAGTGACAAAAGATTCCATTAAGATCACCTGGGATGCACCGG
CATCAACAGAAGGAATCGCAGGATATAAGATCTATGTCAACGGAGCCGTATATGCAACCGATATTTCCAAAGAAGCAGTA
GGATATACACTTTCCGGTCTGAAGGCAGGAGAGACTTATCAGATCCAGGTTGTTGCAGTCGGAACAGACGAGAATGCAAC
AGAGTATGCGGCAGCAGCACTCAGCGTAACAACGAAGTCTGAAAATAAAGACGACAATAATGGCGGTAATAACAATAACG
GCGGTAATAACTATAACGGCGGAAATGACAACAATGGTAATAATGGAAATGCCGGAAATAACAAGCCGTCAGATAACAAA
AACACTACAACCGACAAGAATCAAAATAGTACAGTAAATAAAGCAGCTAAGACAGGAGATATGACAAACGTTGTATTCCC
TGCAGCAGTGATGCTGCTTGCAGGTGCAGTAGTGGCAGGAGTCCTTTTCAGAAGAAAATGGATGAAATAA
>igc_K01186_160502038-1_scffld37818_1_46906_148071_unknown_Lipid_Metabolism
ATGAAAAAGCGTTTGGCGGCAGCTCTGTGCGCCGCATCCATTCTGTGGGCGGGGGCGTTCGTCCCGGCCCGAGCGGAGCA
GGCCGCGCCGGACGGCGGGCCTGCCGCGCTTGCTCAATTTTTGGACGAGGCCCGTAGCACTGGCTTTGCCTATGTGCTGG
AAGGGCAGGACCAGGTGTTCGACGGCGCCAGATGCCTGCAAGGCTCCGCGGAGGATATGGCGCGCCTGCAGGCCAGCAGC
CAGGGTACGCTGCTGGTTCGCTACAATACGACGGCGGACACGAACCAGATCATTTTTGCCGCGGGAGGGTCCGCAGAGAC
GGAAGGGTGCGGGGCGCTTCTGGCGAATGCGGCGCCGTCGGTGGACCGGCAGCGCGTCCAGTTCCCGGGCGGGATGCAGG
CAAATCTTGCAGACACCAGGGCGTCGGGCAGCTGGCACACATTTGTGTACAGTGTGGATGCATCGCAGCCGGGCGTTACG
GAAGGCAAAACGGTCACCAGCTTCGACGGGAGCGCCGTTACGCAGTATCCGGACTATGCCTCCTGGTTCAACGCCAATGA
AACGGTCAACGGGCTGAAGTTCCTCAGCATCGGAAATGTGGAGGGCGGCCTGCCGGGCGCGGGCGGGTTTGTGGGGCGCA
TCGCGGCAGTTGCCTTTATTCCCCGCGCGCTCAGCCAGCAGCAGGCGGCGCAGCTTACCGGGGAACGCTGGGGACAGGCC
CCGCAGCTGCTTTACGCCGCAGAAAATATCGTCATAGAAACTCCGTCCCAGGCGGTGGAGCTGGAGCAGACGCTCGCGGG
CCGAATCGCCGCTTTGGACGAGATGACGGTCATCGTGAAATTCAAAAATACGAACACGGGCGTCGGTTCGCTGTTCAGCG
TAAGCGACCCCGCACAGGCCGCGGCGCATTTTCATATCTACCAGAACAACGACAGGCTGGGCTTTGAATACCGGGATAGG
GACGACCCCTTCTATGAGGCGTCCTGCACGATATATGCCAGAGAGTGGAACACGGTGGCCTTTTCAGCGGGGCGCGATAC
AGGGTACCGCCTGTTTGCCAACGGCGCTCTTGGGGCCTCGCTGGAAAAAACGGGGGCGGATTACCGCTTTTTGAGCGACG
CGGCCTCCTGGTCGAGCTGCAGCGTCGGCAAGACGGTGCGCGGCAACGACCCGGAGGGATATCCCTTCACCGGGACGATC
GAGCGTTTGGAGATCTATGCCGACGCGCTCCCGGACGAGGAGCTGGCCGCCCGCACCGCACAGACGCAGCGCGGGGACGC
TTTCGTGTTTTATGCGGGGGACGCGACGGGCTCGGCGCATTTCCGCATCCCGTTTCTGTGGAACACTCCTGACGGGACGC
TGATCGCCGGGGCGGACGCCAATTTCGGCAGCGGCGGGGATTCGGCAGAAAACATCGATATCGCATTGCGGCGCAAGCCC
AACGCGGCCGGATACGGGGCGATGGAGGGCTGGCAGGATGCGTTCGTGCCGGATGCGATGCACATGCTGGACTATGCGGA
TGAAAACGGGTACCGCCAGAGATCCGCATCTTTCATCGACGCGGTGATCGTTCAGGATACTTTGGGCGGCGGGCGCATCC
TGCTGCTTGCCGACGCCTGGGCCTGGAACGGAGGCCTGTTCCAGCACCTGGCCGATGCGTCCGGCGGCACCGAGATGCGC
AGCGTGGCCAGGGGGGACGGCTTCTGTACGATTGGGGGCAAAAAATATCTTCTGCTTTCCGACCAGAACCGGAAGGGGAA
CGCCAACGGGCAGACGGGGAATATCAACGAAAACACAGACCGGAGCCGTTTTAACTACGCTGCGGATATCTACGGCGCGC
CGGACGAAAACGGCCGTTACCCGGTCTACCATCTGAACGGGACGCCCAGGGCGTACAAGGCGGTGGGCACGCCCGTCAGC
GATGCGAACCTGTCGCTGGGCGGGCTGTCGGCGTACAGCCTTACAAAAGAGTATGAGCTTTGCAGGGACGGAACGCTGCT
GACCGTGGCCCAGAACGCCGAAAACCAAAGCGCAGGGCCTGTGGAAGTACCGATGAAGATATTCTACGAGGACTCGGAGC
TGCAGATGTACAACACCAGCTATATCATGCAGTTTTACAGCGATGACGGCGGCGCCAGCTGGCATACGGACAAAATCATT
TCCGGCATGGTAAAGCGGGAAAGCTCCCGGTATTATATCCTCGGTCCCGGGCGCGGGCTGCAAATACAGAACGGCGCTTA
TGCGGGGCGGCTGATCGTGCCGGTCTATTATCAGGGCGCGCCGGATGCAGAGGTCATTTACAGCGACGACGGAGGCCGGA
CATGGAAGCACGGCGAAAGCGTTTCCTCCATCTACGGGCTGAGCGAAGCGGCTCCGGTGGAAATGCCGGATGGAAGCCTC
AAGCTGTTTTTGCGCAACACGTCTGTTTTGGGCGGAACCGTCGTCGAGGCGACCAGCACGGACGGCGGACAGACCTGGCG
GGACGTCAAATCCACATTTGGAAACAACAGCGCGGGCATCAACTGCCAGATGTCGGCCGTCCGGCTCGGCAGTCCGGTGC
GCTCCCGTGCGGACGGGAAGGAATATCCGGCGCTCCTGTTGTCCTGCGCAAACCGGAAGGACCGCACAAACGGCAGGCTT
TTCATGGGGCTGCTCAAGGAGGACGGCGCATACCCCGGCGGCGCCCGCAAATACCGGATCGACTGGGAATACCAGTATGA
CGTAACGCCGGCGGGAACGCTGTATGCCTACAGCTGCCTGTCCGAGCTGAATGACGGGCGCGTGGCTCTTTTGTACGAAT
CCTCCCCCTCTGGCTCCTGGGACGAGGGGCTGCAGAGGATATATTATCGGGAGTTCCAGGCAGAGACGCTGATGAATTGA
>igc_K01186_160502038-1_scffld39081_1_120031_312087_unknown_Lipid_Metabolism
ATGAAACATATTCTCCGCGTAACCCTCGCCCTGACGCTGGCAGTCTGCCTCTCCGCCTCCGCCGCCCTCCCAGCCTCTGC
GGCCGGCCCGGATGCGGTCCCATCAGCGGATACACCTATCTACTCGGCTCAAAATGTCGTGATCAACAGCCCCACAGATG
CGGTGGAACTCAGCGCCGATTTGGTCAACACATTAAAAGGCCTCCATAATGCCAGCATTATTGTGAAATACCAGAATACA
AACACAAGCGTTGGGTCATTCTTCAGCATCAGCGATCCTACCAAGGTAAACGCTCACTTCCATATCTATGAGAGCGGAAA
TGCCTTCGGTTTTGAACTGCGTAACAGCGATAACCCGAAATATTCTGGCACATGCCGCGTGTATGGCGGAGAGCTTAATA
CCGTCGCTTTTAAGGCAGAGGCTGGTGTGGGCTATAAGCTGTTTGCAAACGGTGAATTGGGTAGTGCGGTCTCCAAGACT
GGTGCGGATTATCTGTTTTTGGATGACATGAATGGGCTGACCACATCTTTTATTGGTAAGCTGAAACGATCCAACGATGA
GAATAGCTATCCCTTCACCGGCACCATCGAATTCATTGAGATTTATGGTACTGCTCTGACGGACGAGGAGCTCATTGAGC
GCACGAAGGATACAGCGCGTGAGTCACACGCTATTTTCTTTAACGGCGACGGTACCGGCTCCACATTCTTCCGGATCCCC
TTTCTGCTCGCCGCCTCCGACGGGACTCTAATTGCTGGTACGGACGCTAACTTTGGCAGCACCGGCGACAGTGCGGAAAA
TATTGATGCGGCGATTCGTATCAAACCGGACGCGGCCTCCCACGGCGTCATGGAGGGCTGGCTGGACGGCTCTGTACCTG
ATGCGCTGCACATGAGGGATTATGCGGATGAGTACGGCTATAAGCAAAAGTCAGCCTCTTTTATCGATGGAATGATCGTT
GAGGATTCGGTTTATACGAATCGGGTTTTGCTCCTCATCGATGCTTTCGCCTGGAATGGAGGCGGGTTCCAGTGGCTCAA
TGTAGACCAGTACGGTCAGGCTCATGGTGGTACCGCCAGAAGCGTTGCCCTCGGTGACGGCTTTTGTACTATTGGCGGGC
AGAAGTATCTGCTCCTTTCTGACCAGAATATCAAGTCCGGCAATATCAACATGAACGTGGACCGCAGCAAATTTAACTAC
GCGGCCGATATCTATGGGGAGAGAAACACAGATGGGAGGTATAATGTCTATCACTTGAACGGGACCCCTCTGCCCTATAC
GTCCAGCGGAACTCCAGTGGATGACAGTGGCCTGTCGCTTGGCGCGCTTTCCGAGTACAGTTTGAGTGAAAACTATGAAC
TATTCAAAGATGGAGCGGCATTAACAGTTACGCAAAAGACTTCCGACGCCGCAGCCCCATCCGTTTCCGTGCCCATGAAG
ATTTTTTATGAGGACTCAGTTCTCCAGATATACAACACCAATTATATTGTACAGCTTTATTCAACGGACAGCGGCCGTAC
CTGGCACACCGACAAATTGATCACCGGCATGGTCAAAAGAGAGGAGTCCCACTATTACCTCACTGGGCCGGGGCATGGGA
TTCAGCTCAAACACGGTGAATATGCGGGGCGGCTGGTCATGCCTATTTACTATCAGGGCGAAGGCGGCGGCGGGCTCACT
GGATCCGCCCATACAGAGGCCATCTACAGCGACGACGGCGGCATGACCTGGTCCCACGGAGAGCCTCTGCCGAATACGCT
GGGGCATGAGTCGGTTATCGTGGAACTTCCCAACGGCAATCTACAAATTTTTATGCGTAATACCGCCTCTTCTGGCGGCA
AGTGCAAGACGGCAACCAGTTTGGACGGCGGGCAGACCTGGATCGATGTCCATTCCACCTTTGGCGACACCGGCGGCGGC
ACCAACAGTCAGTTATCTGCAATTGCTTACAGCCAGAGCGTGGTATCCGCACAAGACGGCCAGTCTTATCCGGCGGTTAT
CCTGTCCATGGCATATAATCAGAGCAGAACAGATGGCCGCATTTATGTGGGTCTGCTCAAGAATGATGGTGTCTATGCCA
ACGGCAGCACGAAGTATAGGATCGATTGGGAGTATAAATATCAGGCTACGGAAGCCAGTGATCTTTTTGCTTACAGCAGC
CTTGTAGAACTCTCTAACGGTAAAATCGGTATGATCTATGAGGCATCCCCAACCAACACCTGGGCGGATGGGCTACAGTA
TATGTTCTACGATGAATATGAT
>igc_K01186_160603188-1_C933783_1_156433_3800406_unknown_unknown
CGCTGGCGTCAGCCCGGGGTGGAGCCGGTGATTGCCGAACATGCCGACGGGACGCTGCAAATGCTGTTGCGCACATCGCA
GGACTTTCATTATCAATGTTTTTCGCACGATGGCGGGGATAGTTGGAGTATTCCGGAGCCGTCACCTTTTTACAGTGTGG
CCACGATGCCCAATTTGCTTGCGCTTTCGGACGGACGGCTGCTGGCGGTCTGGAACAATACCACTCCGCTGCCCGAAGTC
GATCATGTGCTGCAGACGGATTTGGATGAGGATACGCGAGCGGGGAAATGGGAGGATGTTTTCACCAACCGTGATGCGCT
TCATGCTGCGATATCCGACGATTCCGGCAAAAGTTGGCGTGGATTTCGGGAGCTGGTGCTCAACCCGATTCGCAACAATG
CGGATTTCCGCACCAGTGGCGGCAATTATGTGATGTTTGACCGGAGCGTGCACCAGAATCAGGCATTGGAATTGCCGGAC
AATAAAGTTCTGGTCGGCTATGGACAGCACTCCGAATGCTGGGGATTTCTGGTGTTTGATCTGGGGTGGCTGGACGAAAC
GGAGCGGCAGGATGATTTCAGTTATGGTTTGCGTGACTGGTCGATTCATCAGTATGTAAAAAGTCACAATGGCGGTTACG
CCGGGCGCGGGCATTGTTCGTGGAACCGTCGTCCCGGAGCGGCGCTGGTGCCGTCTCCTGACCGTTCATATCGTGAGTCT
CTGTTGATCGCG
>igc_K01186_160603188-1_C988632_1_103133_1185502_unknown_Metabolism
GGGCTGACCTATTATCTTGACGGCATCGTTACCGGCGCAACCGTCAAAGCCGTGAGCGCAGGAAAAGCTTATCTCCTTAT
ACCGAGCGGCACCAAAGCATACGAAGCACTTGAAAAGGAAGTAATTGCGGCAGGCTGGACAGTCGTGCAGTACAAGCCGT
TCCGCCCGGCAGTGGGGCTGTTGTTCAATAACCGCCTCTATCAAAAAGAAGTCGCCGTCGGCGAGCAAATTCATTTCGGC
AAATACAACCTGATATTCGGCGCGTCGCAGGATAGCCAATCCGACTATTACGTTATGCCGTCGCTTACAACCGCAGCAGA
CGTTATATTGAATCCCACGGGCGATTTGTACGACATCAACAAACAAAACTGGCTGGGCTGCCCCACCGTTGAAAAAACGT
CGGGCGGCAGAGTATGGAGCGGCTGGTTTACAGGCGGAAAACGCGAACTGGGCACCGGAAACTACGCCATAATAAACTAC
AGCGACGACGATTGTAAAACCTGGAAAAAAGCACTTGCCGTCGTACACCCCGACCAGGCGGTACAGGTAACCAAGCCCGA
ACTGTGGACCGCCCCCAACGGCGATTTATGGCTTTTTTGGATTCAGCACACGGGAACGGGCAATTTCGACGGCAAAATGG
GAACGTGGGCTTCGGTATGCAAAAATCCCGACGACGCGGCTCCCGAATGGTCCACTCCGAAAAGACTTACGGACGGCTAT
ATGCGCAGCAAGCCGATAATTATAAATCGCAACGGCAAACCCGAATGGTTATACGCCGCGTTCGACTGGATGCAACCGCA
CTACACCCGCGTTTACGCCTCGGTAGACGGCGGAGAAAACTGGTCTTTTCGCGGAAAAGCAGAGTGTCTTGACACCTCTT
CAGGCAAAAACAACCTCGACGACCCCGCGCTGGTTCAAAAACCGGACGGCTCGCTGTGGCTGCTGATGCGCCCGAGTGCA
GGCACCAATGTGTACGAGAGTTTCTCTTACGACGGCGGTTATACCTGGACGCATGCACGCGCCTCTTCCATTGAAGGTCC
GCAATCGCGCTTTACGGTAGATCTGCTTTCGGACGGCAAAATGCTGATGGTATTCCACGACGCAGCCACGAGAACTATGC
TTACCGCATATCTTTCGGTTGACGGCGGAAAAAGCTGGCAGTATAAGCTGCTTATCGATCAAAGAAGTTATGTTTCATAT
CCCGACACCATTATCACGAGCGACGGCACTATATACGTAATTTATGACAGAAACAGAACGACCGACAGAGAAATATATAT
GACTACGTTCACCGTGGGCGACGTAGTTGCAGGTAAATACGAGTCGGACAAAGCTCGTCCCTACTTCCTTGTTGACAAAA
CAAGACCGGCGTAA
>igc_K01186_160603188-1_C1017380_1_49627_1929066_unknown_Lipid_Metabolism
ATGCTCGGAAAAATAATCTGCGATCTCGCTCCGAAAAAAAACAATCCCCGTAACAGCGAAGGCGCGTTCATCGAACTGAA
AAGCGGCAGAATAATGTTTGCCTACACGCACTATCTCGGTGACGACGGCGACGACGGAGCTCCGGCGGAAATACGCGTGT
TTTACCTTTCTTCGGACGGCGAAACGGTCGGAAAAGAACATAAAATAGAAGGACTCGTGCCGGATAACGTCGATTTTCAA
AACCTGATGTCGGTTTCTCTCGTGCGCACCCGTAGCGGCAGAATAGCGATGATTTATCTTGTCAAGCACCGCTCGTACAA
CTGCACGCCGTATATCGTTTTTTCGGACGACGAAGGCGCGTCGTGGAGTTGCCCCAAGCGCATAATAGAAGAGAACGGAT
ATTTCGTGCTTAACAACGACCGCGTGATAACGCTTAAAGACGGACGGCTTTTGCTTGCCGTTGCGCATACGCCCTTTGAG
TTAAGTCCGGAAGCGGACGGAACGACGTGGAAAAAAGGCGTTAAAGGTCTGCCCGCCGACGTGTGGGTATACGCGTCATC
GGACGAGGGCGATTCGTGGAGCAAAATATCCGAAGTGCCATATATCTATTCCGACCGGCAGTATTTCACCTGCGGCTGGC
AGGAACCGGGACTTATACAATTAAACGACGGAACGGTACGCATGCTTATCCGCACCGAACTGGGCAGAATTTACGACTGC
TTTTCGTCGGACGGCGGGAAAAGCTGGACGACGCCCGCGCCATGCGAATTTACCGCGCCTATATCCCCGATATGTATGAA
AAGGCTGTCCTCGGGAAAAACGGTGTACGTGTGGAACCCGGTACCGCTTTATAACGGCAAAAGTCAGGACGTGGACGGAG
TGTGGACGGGCGCAAGAAATCCGCTTGCGATAACCGCGCTTTCGGACGGCGAAAGACTGCGGAAAATATCCGAAGTCGAT
CGCGACGAAAAAAGAGGATTCGCATACACAGCCATTCACGAACTCGGCAGCGGATCGCTTCTTCTGGGCTATTGCGCGGG
AGGAGTGGAAGACAAGGGTATGCTCAATCGTTTGCGCATAAGAAAAATAAGTAAAAACGAAGTAGAACTGTTGTAA
>igc_K01186_160704339-1_C1392903_1_17451_2099704_unknown_unknown
GTGAAAACTGTTTTAGAGCTGGCACCAGGGCCCAATAACCCGCGCAATAGTGAGGGCGCATTTTTAAAGCTGAAGGACGG
GCGCTTGATTTTCTGCTGGTCAAAATATACCGGCGATGATTATGCGGATTATGCAACGGCTGAGATTGCGGCAATATTTT
CAGACGACGGCGGTGACAGCTGGTATGGCGAGCGTATTTTGTTCAGCCATAGTGAATTTGACAAACCAGATAACAAATGC
AAAAATATAATGAGCGTTTCATTAATGCGCATGGCTGATGAGGCGGTAGGCCTGTTTTTTCTGATTCGCGATTCAAAAGC
GAATATGGCGCTATGGCTATTCCGCTCCTATGATGAGTGTGAAACATTTGATAAAGGCGTGCGTTGCACTGGGCAGACAG
GCTATTATGTTACAAATAATGATAGAGTACTCCGCCTTAAGAGCGGTAAAATTATTGTACCTGCAAACTATCACCGGGTT
ATAAATGGCGTTTTTGACCAGCCAAGCCTTGGCAGCGTTTACATATCTGATGACGATGGCGCGTCTTTTTACCAGGGCGG
CACATTTAGTTTAGAATCAGATATAGAAAATGGAGTTGGGCTGCAGGAAACAGGGGTAATTGAACTGGACGATGGCAGGC
TATGGGCTTTTTCCAGAACAAGGCTTGGCAGGCAGTACGGCTGCTTTTCAAGCGATAGTGGTATTACCTGGACAAAGCCG
GCACCCTCTTACTTTACAGGCCCGTGTTCGCCTCTGTCAATAAAGCGTAATAGCTTGGGAAAGTATCTAGCGGTTTGGAA
TCCGGTTCCAAAATATAACGGCCGGAGTTTCAGTGCATGGAGTAACGGGAGAACACCGGTAGTATGCGCTGTAAGCGATG
ATGGTATAAACTGGTCAGATACAGTTTTAATTGATGGCGATAGTGAAGATGCCGGATATTGTTATACGGCAATTCACTTT
GAAGGCGATAATCTGCTTTTAGCGTATTGTGCCGGAGGGCAATCGGACAAACACTGCCTATGCAAAATAAGGATAAAGAA
ATTAAGCCTTGCAGAAATAATAAAATAA
>igc_K01186_160704339-1_scffld3842_1_61685_2720934_unknown_Lipid_Metabolism
GTGGGCAATATCTTTCTGAACATCGGCAAGCCCGCCTTTGACCCGGCGCATCCGGTTTTCGTCCGCAAGCGGCTGGCCGG
CCCCGGCCCGGAGGCCGACGTCCCCTCCGCCTACGAGGCGGTAGAGACCTCTCCCGCTCCGCTGCGGGCGGCGGTGTGTA
TGCACCTCGTGCAGCTCACCAGCCGGGACGGCGGCGTCACCTGGTCGCAGCCCCGTTTCCTCACTCCGGCCGTCAAGGAC
GAGGATTGCCTGTTTCTTGGCACCGGCCCCGGCGTGGGCCTGCGCCTGCGCCATCAGCCGGACGATCGGAAGAACGGCCG
GCTGATGGTGCCGGTGTATAAGCCGGGCCAGGCCGGCCTGCTCCTCAGCGATGACGACGGCGTCACCTGGCGGCGCGGCG
GCTATATTCCCACCGTGGACGAAGCCCAGGCGGTGGAACTGAACGACGGGACTGTGCTGGTCTTCGGCCGCCAGGACGAG
CCGGGGGACACTCCCATGACCGTCAGCCGGGACGGCGGCGACACCTGGGAGCCCATGACTCATACCGGCCTGCAATCCGT
CCGCTGCCAGAAATCGGTCGTGGCCTATCCGGCAGGCGATCCCCGCTATCCCTGCGTCCCCGGCATGATACCGGGCCGGC
AGTATCTTCTGGCCTCCCACCCCACGGGGCAGCGGCGGGGCGGCGGCGTGGTCACCCTGGGCGAGGTGCTGCCGGACGGA
ACCCTGCGCTGGCTGGCCGATCGGCCCCTGGGCGGCACGGGACAGTATGACCAGACGGAGCAGCCCGACTTTTTCGCCTA
TTCCTGTCTGGCGGTGCTGCCAAACGGGCAGGCCGGCGTGCTCTTCGAGCCGCAGCCCACTAACTGTGTGGCCTTCGCCC
GCTTCGATATCCGCTGGTTTTTTGACGATAGAAAGGAGCCCTGA
>igc_K01186_160765029-1_scffld17925_1_157570_1847687_unknown_Lipid_Metabolism
ATGTTACGTACGATACTTTTTTTTACCTGCTTTGCACTTACACTTCTCGATTGCCGGGCCCAGAGTTCTGCCGCGACCGA
TGTCTATAAATGCGGCGACAACGGTTATGCCTGTTTCCGCATTCCCGCCTTGATACGTGCCGCCGATGGTACCCTGCTGG
CCTTTGCCGAGGCACGCCGCAACGGAACGTCCGATCGCGGCGACATCGACCTGGTCGTGCGCCGCTCGCAAGACGGAGGG
CGCACATGGGGTGAAATGATGGTGATATGGGACGATGCCGAGAACACCTGCGGCAATCCGGCTCCCGTGGTCGTACGTGA
AACCGGCCGCATCGTTCTGCTGGCGTGCTGGAACGGAGGCGCCGATCAGGAGGGTTCTATCGAATTGGGCAAATCGAAAA
ATACACGCCGTGTCTTTTCGATCTTCTCCGACGACCATGGACTTACGTGGAGCGAGCCCCGTGAGATCACCTCCTCGGTC
AAACGCCCCGGATGGACCTGGTACGCCACGGGACCCTGTCACGCTATCCAAAAAGTCAGGGGACCGCATAAAGGCCGTCT
TGTCTTTCCGGCCAACCACAAATGGGTAAGTCCGGAGGGTACTGTCGTCTCGAACTCCCACCTGATCTATTCCGACGACC
GGGGTGAAACGTGGCATATCGGTGCCGTGTCGCAGCCCGGCGGCAATGAAAGCTCCGTCGTGGAGCTTTCCAATGGAGAC
CTGATGCTGAATATGCGTCACTACGATCCCAAGGATTTGATGCGGCTGTGCGGTGTGAGCTGTGATGGAGGAGAGACCTG
GAGCCGTACTTGGGAAGAGACGCAGTTGATCGAACCACGTTGCCAGGGCAGTATCCTCGGCTATTCGTTTCCCGGCGACA
AACCCTCACGGACGCTGCTGTTCTCCAACCCGCGTTCGCTTCGCCGCGAGAACATGTCCATCGGTGTAAGCCGTGACGAC
GGTCGTACATGGAGCCGTTTCGTGACCGTTTGGAAAGGCCGTGCAGCCTATTCCGACATGGTTTACCTGCCTGGCGGCGC
GATCGGCATACTCTACGAGAACGGCGATCCCGGCGGCAAGGAGGAACTCTACCGGCGCATTACGTTCGATGTGGTGACGC
CCGCACAGCTTTTCGAATAA
>igc_K01186_160765029-1_scffld21417_1_42772_777709_unknown_Lipid_Metabolism
ATGAAGAAGATTTTTATCTATTTCTGTCTCCTTTTTTTCGTACAGACCGCCTTTGCTACAGACAGCTTGTATGTAAAGGA
ACCGGAAATCCCCATCCTCATTGACCGTACGGACAATGTATTGTTCCTAATGCGTATCCCTGCAGAAAAAGGAGATGTAT
TGAACAAACTGGTTCTCCATTTCGAAAATGATACCAAAACAGAAGATATACAAGCCATTCGTTTATTCTACGGAGGGACG
GAGGCTAAATCCAGAACAGGAGAGTATTTTAGCCCGGTAACTTATATTTCCAGCCATAAACCGGGACAAACACGCGCAGC
CAATCCTGCCTATTCTGTTAAACAGGATGAAATAGTCGGTCCGGCACGTACAATTATCCTGACATCCAAACAACCGATGG
TAAAAGGTCCGAACTATTTCTGGGTAAGTATTCAGATGAAGCCGGAAGCCTCTTTATTAAATAAGATTTCTGCGACCCTA
TCCGAAGCCCACATAAACGATCGTACCGCAACTATCGAATGGAAAGGAAAAGCAGATATACGTCGTGTAGGAATTGGTGT
ACGCCAGGCAGGGGATGACGGTTCGGCGGCTTTCCGTATTCCGGGATTAGTAACATCCAACAAAGGTACTTTACTGGGTG
TATATGATGTCCGTTATGAAAACAGTGTCGATTTGCAGGAAAAGGTGGATATAGGTGTCAGCCGTAGTACTGATAAAGGT
CAAACCTGGGAACCGATGCGTATCGCCATGACATTCGGACAGACAGACGGATTACCTCATGGTCAAAACGGAGTAGGAGA
TCCTTCTATCCTTGTAGATAGAAAAACAAATACAATATGGATTGTTGCGGCATGGACTCACGGAATGGGCAATCAGCGTG
CATGGTGGAATTCTATGCCGGGGATGGAACCGGATGAGACAGCCCAACTGATGTTGGTCAAAAGTGAAGACGACGGAAAA
ACATGGAGTAAGCCTGTCAACATCACTTCACAAGTAAAAGATCCGTCCTGGTATTTCTTATTGCAAGGTCCGGGAAAAGG
TATTACAATGAACGATGGTACATTAGTATTCCCTATCCAATTTATCGACTCGACCCGAGTTCCCAATGCCGGTATCATGT
ACAGCAAAGATCGTGGAACTACATGGCATTTACATAATCTGGCACGAACAAATACAACAGAGGCACAGGTTGTAGAAGTA
GAACCCGGTGTCCTGATGCTAAATATGCGCGATAACCGTGGAGGAAGCCGTGCAGTCGCCACAACCAAAGACTTAGGAAA
AACATGGACAGAACATCCATCCAGCCGCAATGCATTGCAAGAGCCTGTTTGCATGGCAAGTTTGATAAAAGTAAACGGCA
AAGACAATATCACAGGTAAAAAGCTATTACTCTTCTCCAATCCGAATACGACTAAAGGACGTAATCATATTACAATTAAA
GCCAGTCTGGACGGAGGTTTGACATGGCCCGCCGAATACCAGGTTATGCTGGATGAAGATGAAGGTTGGGGGTATACCTG
CCTTTCTATGATTGACAAAGAAACAGTCGGTATCTTTTATGAATCGAGTGTTGCACACATGACATTCCAGGCTATCAAGC
TTACTGATATTATCAAATAA
>igc_K01186_160765029-1_scffld21601_1_56831_909621_unknown_Lipid_Metabolism
ATGAAGGAGACCAATCCTGTACTGAAAATCGAAGTGATCCGGAAACAGCCGGGTAATTATTCTTTGCAGCAGTTAGCGTT
CGATTTATCGGGAACAACAGATATCGACGATATCGAGAGTATCGGTCTTTATCAGGCTAATTCCAAAGGAATGCTCGATA
CAGACAAACCTATACTCACACCTGTCCCTGTATCAGAAAATATAACATTCAATACCGATATCTCCCTGGAGACAGATACA
ACCTTACTTTGGGTTTCATTTAAGTTGAAAAACAAAATTGAGCTCGACCACCGGTTCAATATATCCTGTACCGCCCTGAA
AACAAATACAGGATATATCGATATCCCTGTAAGTACATCAAACGGATTACGTACCGGAGTTGCAGTACGGCAGCATAGGC
AGGATGGAGTGCATACATCACGTATTCCTGGATTGGCAACATCTAAGAACGGGACATTACTGGCTATTTACGATGCTCGT
TACGACAATTCACGCGATCTTCAGGGAGACATCGACATTTGCTTGAACCGCAGTACGGATGGCGGACAAACCTGGGAACC
TATGCAAGTTGTTTTAGACAGAAAAGAATGGGGTGGTCTACCTGAAAAATATAACGGGATAAGCGATGCTAATATCCTGG
TAGATGAAAACTCGGGTGATATTTATGTAGCCGGTCTTTGGATGTATGGCGTTCTTGACGGTCAAGCCGGTAAATGGGTT
CCTGGTATGACTAAAGATAGTACCCGCTGGATGCATCAATGGCGGGAAAAAGGCTCACAACCCGGATTCGGAGTAAAAGA
GACCAGCCAGTTCCTGATAACGAAAAGTACGGATGACGGTCTAACCTGGAATGAACCAGTCAATATCACAGCTAAAACAA
AAAGAGAAGAATGGTGGCTCTATGCCCCTGCTCCGGGTCATGGCATTACGCTGAACGATGGAACACTTGTCTTTCCAACG
CAGGGACGCGATAAGGACGGACATGCGTTTTCCAATATCACCTGGAGTAAAGACGGCGGAAAAACATGGACAGCCAGCAA
TCCGGCTTTCGATAATGTTACGGAATGTATGGCCGTTCAATTGTCTGATGGCAGTATCATGTTAAATATGCGTGATAATC
GTAACCGGGGGAATATGGAGGTAAACGGACGGCGGATTTGCATTACTACCGATCTGGGACAAAGCTGGACTGAACATTCG
ACTTCGCGGAAAGCACTGATAGAACCGACCTGTATGGCCAGTTTCCACAAACATGTTTACCGGCAAGAAGGGAAAGAGAA
ATCTATCTTGCTTTTCGTTAATCCCGAATCGCATTCGGAACGGAATCATATGACACTGAAAGTCAGTTTCGATGACGGTA
ATACATGGCCTGATGAAAAGAAAATACTGTTAGACGAATATAACTGCCGGGGGTACTCTTGTATCACTTCTGTCAATGAA
AGTACAATTGGAATCCTGTATGAAAGCAGTCAGGCCGACATGGTATTCCAGCAAGTCAAACTAAATGAAATCATCGAATG
A
>igc_K01186_160765029-1_scffld21601_1_56833_1887936_unknown_Lipid_Metabolism
ATGAAGAAGTTAATAGTTATGAGCCTGATCCTGTTGATGCAATCAGGTATTTTCGTTCAGGCACAGGAAGAAAAAACAAC
AGACATTTTTCAGAAAGGACAGGATGGATATGCTTGTTTTCGCATCCCTGCAATTGTTAAAAGTAAAAACGGTACTCTCC
TCGCTTTCGCTGAAGCTCGTAAGAACAGTTGTTCCGACACGGGTAATATCGATCTGGTATTAAAGCGTTCCGAAGACGGA
GGAAAAACCTGGAGTTCCACAATCACGATCTGGGACGATGGCGATAATGTTTGTGGCAATCCTGCACCTGTCGTCGACCA
GGAAACCGGACGTATCCTATTAGTGTCCTGCTGGAATCTCGGCGAAGACCATGAAAAAGAGATCATCGACAAAACGAGTA
AAGACAGCCGGCGGATTTACGTCCTTTATTCGGATAATGACGGGAAAAGCTGGTCAACCCCTAGAGACATAACCTCTTCC
GTCAAACGATCGGACTGGACCTGGTATGCAACAGGCCCTTGTCATGGCATCCAGTTACAAAACAAAAAACACAAAGGCCG
TTTAGTTGTTTCTGCCAATCACATGGTAGCAGGAACAAAATCATACCATTCCCAACTCATATATTCTGACGACAAAGGAG
ATACATGGAAACTGGGCGGTGTGGTAAAAAAACACGGAGGAAACGAAAGTAGTGTCGTAGAACTTGAAAATGGCGACCTG
ATGCTGAATATGCGCAACTACAACCGGGAAGAAAGTAAAACCCGTTCCTGTGCGATCAGTAAAGATGGCGGAGAAACAAT
TTCAGAAATGTATTACCTGCCCGAATTGATAGAACCGGTTTGCCAGGGAAGCACACTTAATTTTATAAAAAAAGGAAAAA
TCAGCAACTACATTTTGTTTTCCAATCCTGCCTCAACGGATAAAAGAGAGAAAATGACCCTGAAATTAAGCGAAGACAAC
GGCAAAACATGGCCCTGTGCCTATCTGGTTTATTCCGGTCCAAGTGCTTATTCTGATTTAGTAAACCTACCGGATAGTAA
GATTGGCATACTATATGAATACGGGATAAATGATCCGTACGAAAAAATAGGTTTCACTATTATACCTTTTGATAAACTCA
AAAAATAA
>igc_K01186_160765029-1_scffld21604_1_116036_774304_unknown_Lipid_Metabolism
ATGAAAAAAAGCATCTTTTATCTCTGTCTTCTATTCATCGTGCAAACCGCTATTGCTGCAGACAGCCTGTACATCAGGGA
GCAGCAAATCCCGATTCTGATCGATCGTACGGACAATGTGCTGCTGGAAATGCGTATTCCTGCACAGAAAGGGGATGTAT
TAAATAAACTGACTCTTCAATTCGGCAATGAAACAAATGTATCCGATATAAAGGCTGTCCGGTTGTTCTATAGTGGGACG
GAAGCCCCCGCAAGGGAAGGAACTCATTTTAATCCGGTGACTTATGTAACAAGTTTCACTCCGGGAAAAACACGTACAGC
CAACCTTTCCTACTCTGTTAAACAGGATGAAATAACAACTCCGGGAAACACCATTACACTGACCTCCAAACAGCCGATGG
TAAAAGGTCCGAATTATTACTGGGTCAGTATTGAAATGAAACCGGAAACATCTCTGCTATCGAGAGTTTCCTTTACCATA
CCGGAAGCAGTCATCAATAACAAACCGATGGAAATCACCTGGAGCGGTAAAGCGGAATCTCCCCGCCGTGTAGGGGTAGG
CGTACGCCAGGCCGGAGACGACGGCTCCGCCGCATTCCGTATCCCGGGGCTTGTGACAACGAATAACGGAACTCTTCTGG
GGGTTTATGATATCCGTTACAACAGTAGCGTAGACTTACAGGAAATGGTCGACATAGGTGTCAGCCGCAGTACCGACAAA
GGGCAGACCTGGGAACCGATGCGTGTAGCCATGACATTCGGTGAAACCGGTGGTTTGCCTCATGCACAGAACGGTGTGGG
CGACCCGTCCATTCTGGTCGATGAGAAGACAAATACGATCTGGATCGTTGCCGCCTGGACACACGGTATGGGGAACGGAC
GTGCATGGTGGAACTCCATGCCGGGAATGACTCCCGACGAAACGGCCCAATTGATGTTGGTAAAAAGCGAAGACGACGGT
AAGACCTGGAGCGAACCGATCAATATCACTTCACAGGTAAAAGATCCTTCCTGGTATTTCCTGTTGCAAGGCCCGGGGCG
CGGCATCACGATGCAGGATGGTACACTGGTGTTCCCTATTCAGTTCATCGACGCTACACGTGTTCCGAATGCGGGTGTTA
TGTACAGCAAAGACCGTGGTAAAACATGGCATCTGCATAATCTGGCACGTACCAATACGACCGAAGCACAGGTGGCAGAA
GTCGAACCGGGGGTACTGATGCTGAACATGCGTGACAACCGTGGCGGTAGCCGGGCAGTTGCAACGACCAAAGACCTGGG
TAAAACCTGGACGGAACATCCTTCCAGCCGGAGTACACTCCAGGAACCGGTATGTATGGCAAGCCTCATCAAAGTAGATG
CAAAAGACAACATCACCGGAAAGAAACTGTTACTGTTCTCCAACCCGAATACAACTAAAGGACGTAACCATATCACGATC
AAAGCCAGTCTCGACGGCGGTCTGACATGGCCTGCCGAACATCAGGTATTACTGGACGAAGCAGAGGGATGGGGATACAG
TTGCCTGTCTATGATCGACAAGGAAACCGTTGGAATCTTCTATGAGTCAAGCGTAGCGCACATGACTTTCCAGGCTATCA
AAATAGCTGACCTTATTAAATAA
>igc_K01186_638754422-1_scffld25789_1_16088_1750241_unknown_Lipid_Metabolism
ATGACACTACGTCACCTTCTTGCAGCCATGCTTGTCACAACTGCCGCCGCCAACGCAGTAGCACAGCAAACCGATTTAAG
CTACGGAGACCCTACCCATTTACGGACCTTAGTTTTTAACCAGGGCGATTTCGCCTCTAAATTTTACCGCATACCGGGAC
TTGCATTAGCTAAAGACGGCACCATAATTGCTGTTGCCGACAAACGTATAGAAAGCAATAGCGACCTGCCGGGCAAAATA
GATGTTGTTGCGCGTCGTTCCTCCGACGGAGGCAAAACCTGGAGCAACTACATCACTGTAGCGGAACATGACTCCATAGG
TGGCTACGGTGACCCGGCGATAGTAACAGACAATCGCACCGGCGACATACTGGTGATATCTTCCCACGGCAACGGGCTGT
GGCAGCAGTCTCCGGCACACATCAGCATATCCCGCTCCAAAGACAATGGCCTCACATGGCTTCCCGCAGTGGATATAAAT
CCTCAGATTCTCACCACCGACTCGCTTGGAGAGCAACCCATAAAATGTGTGAGTGCATTTGCCTCATCGGGACGAGCCAC
TCAACTTAAAAACGGACGCATCATCTTTGCCCTCGTCACTCGGCAACCGGGAGTGGAAGGATTTCCCATCTATGCCATAT
ACAGCGATGACGGCGGACACAAATGGCATGTTTCCAAAAACGCCGCCACCCTTGACGGCGACGAATCAAAGATAGTGCAG
CTAAGCGACGGCTCACTGATAATGTCTATTCGCAACCGCTGGGGAAACGGGCGCTATAACGGCAAACGTATATTCTCACG
CTCCACAGACAACGGCCGCACATGGAGCGCACCCGAAGAATCCACGCTTCATGCAGCCGCGTGCAACGGATCTGTAATAC
GCTACAAAACGGTATCGGATGATGTGTTGCTCCACTCCCTGCCTGCACCTGACGCATTCAGAGAAGATGTAACCATATAT
CTCAGCCGCGACAACGGCCATAGCTGGATACCCACTCACCGCATAGTCAAAGCCCCCAGCGCCTATTCATCTATGCTTCA
GCTACCCGACGGTACTTTGGGCATACTGACCGAAGAAGGGATAGCCGAATGCGGACCGCGACAGGGCGGAGGTTACCGCA
TATGGTTTACACGTCTGACACCCGACCAATTCCTGACTCCTATAAAATAA
>igc_K01186_675950834-1_scffld25206_1_26316_2313214_unknown_Metabolism
GTGCAGTTAGAAAAGAATTTTGTCATGCAAAAACAGATAACGCCTTTTTGCCATGCTTCTACGATTATTGTCTTACCTAA
TGGCGATTTATATTGCTGTTGGTTCGGTGGTAGTTATGAAGGCCGTGCAGATTCGGCAATTTTCGGTAGCCGTTGTCATG
CTGGTGTCTGGGAAGAACCACAGAAGTTGATTGACGATGCTTGTGCCAACTGGAATCCTGTACTATTCGTGCATGAGAAT
GGTTTGGTGCGTCTTTTCTATAAGCGTGGTCAGCGGATTGCTGACTGGCAGACATTTACCTGTGTTTCTAAGGATAATGG
CTTACATTGGAGTGCAGCACAAGAGCTTGTCGCTGATGACACAAGCGGTGGTCGTGGTCCTGTGCGGAATAAGCCTATTT
ATTTACGTGGCGGTCGCATTGTAGCCGGTGCTTCGACAGAGCGTGGCTTGTGGCAGGCTTTTGCGGACATGAGCGACGAT
GATGGTGTAACATGGCAGAAATCATCACCTGTGGTAATTTCTGGTTTGGAGTATAAGGCAGGTGAGCGAACTGCTGCTAG
CAGTATTGCGGTCAGTGAGCAGTCTTTTTACGGTCGTGGCGTGATTCAGCCTAGCTTATGGCAGGGTGCCGATGGTCATG
TACATATGCTTTTAAGAAGCAGTGAGGGGCATATTTTCCGTAGCGATAGTACGGATGAGGGCAGAAGTTGGTGCGCTGCT
TACGCTCTAGCTTTACCGAATAATAACAGTGGTCTGGATATGGTCCGTGCTACTGACGGTACGTTGTTTTTAGTATGTAA
TCCTGTAGCTGCCAACTGGGGGCAGCGTTCACCGCTTACATTGTTCAAGTCGGCGGATGATGGTGCAACATGGCAGAAGG
TGACTGATTTAGAAACAGAGGATGCAGAGTTTTCTTATCCGGCGATTATTACCCATGGAGAGGAGCTCGTTATTACTTAT
ACTTGGAAGCGGCGGAACATTGCTTGTGTACGCTTGAATTCTGTTATTCTATAA
>igc_K01186_763496533-1_C1140365_1_143164_8389421_unknown_unknown
ATGAAATATATAGATTTATCAGACAGAAAAGAAAATCAGATAATAGTTGACAAAGAAGACGGAACATATATAGGTCATCC
AACCACGGTCCTGCTTGATGACGGGCAAACCATATACACAGTTTATCCGAAAGGTCACGGTATCGGACAGCTTGTGATGA
AAAGAAGTGATGATGCAGGTCTTACATGGAGCGAAAGACTCGATGTTCCCGAAAGTTTCAGT
>igc_K01186_763678604-1_scffld39727_1_199171_1324125_unknown_Lipid_Metabolism
ATGTCAAACAAACAAACTCTTTTCTGCGGCAATAATGCCAAATTTTTGTCAGCAGAACTCACAAAAGAAAGTAATAGTTC
CAATGGAGCACCTGCTTTTCGTATTCCCGGCTTGGTTAATGCCGACGGTACACTTGTTGCCGTAGCAGACAAGGCTTGCA
CAGGCTCAGATTGGGGATTCATCGAGCTTGCAGTAAGAACAAGCACAGATAACGGTAAGACTTGGTCTGACCTGAAGACT
ATTGCAACTCCGCCCGCAAGAGAAATTAACTCTAATGTGGACAATACTGCTACTGCTTTCTTCATCGACCCTTGTATGAC
CGTAGCACCTAACGGTGATATTGTTCTTCTCGTTACATTCTTCCCTGAATCAAAAGGTTTCCATAACCAAAAAATTCTCG
AAAATAAGAAGGTTGCTTATACAGAGTATAATGGTGCCGCTTGTCCTCTTATCTATGACAGAGACGGCAATTTCTATATC
GTTTCTCAAGACGGTACTGTTGTTGACAGCAAAAACAACGATACTATGTATACCTGCAATTTCTCCACAGGTGAACTTAA
AAAGGGCGACGAGTATGTAGGAAATATTTTCCTTAACGGCGCTGTAGGCAAGTCTGAGAGCGACACCGGCACAACCTTCG
GTGCACCGCTCAAAGCACCTAAGAGAAGCTACATATTTATGCTCAAATCATCAGATAAGGGCGCTACATGGACTGAACCT
AAGGATATTACCGGCAGTCTGCTTAATTTGGATACAGACGGTGCTTTCCTTGCGGTTGCTCCCGGTACAGGACTCACCAC
AGAGTCAGGCAGAATTATCTTCCCACTTTATACTAAGAAAGGTACCGTAGCTGTTTATTCCGACGACAACGGCGAAACTT
TCCGCCGCAACACCGTTATTCCTTTTGCAGCAGGTCAGGGTGAATGGGTTCCTGTTCAGGCTCCTACCGGTGATCTCTAC
GGATTTTCCAGAACTAAAAAATATAAAAAGATTCATACTTCTGTATCAACTGATAACGGCTTGGTATGGGTTGGCTCAAA
GAGTGCAAAGGTTAAGGCACCTTGCTGCCAAAAGAATGCTCTCGTTATCGGTGATAAGGTTTATGTATCTCATCCTAACA
GCAAAAAGCGTGAGAACGGCGTAATTTCCGTTGGTACATTCACCTATAACAAAAAGGGCAAGTTCAAAGGAATTAAGTGG
GACAAAAAGACGGACATTAAGGTTAATGAAGGTTTCTTTGCTTATTCCTGCATGGCTAAGATTGACGATAAGACTGTAGG
CATTCTCTACGAGGATCAGCCAAGCTCACATATCGTA
>igc_K01186_763860675-1_scffld863_3_193551_2189295_unknown_Metabolism
ATGTTTAAAGTTAAAAAAGCTGTTAGAGAAGAGATTTTCGGTGATGACCGTGAGTTTGACAGCCCGCATGCGCCGACGGT
ACTGCCGCTTAAAAATAACGACGTGCTTGCGGCATGGTTTGGAGGCAGGTTTGAAAAGGACCCGGATACTGCTATTTGGA
CTGCAAAGAGATTAAACGGCGTGTGGCAGAAACCTAAAAAGACTGTGGATGTTATGAATATTGCTGCTTGGAATCCTGTG
CTTTTTAGACTCAATAATGATAGAATTATTTTATATTTTAAATTAGGTCCTGAAATCCCAAAATGGCACACTGAATACGT
ATATTCAGATGATGAGGGCAAGACTTGGAGCAGCCCGAAAGAACTCGTAAAAGGAGATATAGGCGGACGAGGTCCTGTTA
AAAATAAGCCTATATATTTGTCAGATAACAAGACTATTCTTGCGCCTGCTTCGCTTGAGGGGGATTCTTGGAACTCGTTT
GCAGACATTTCGGATGATAATGGTGAAACATGGGAAATGAGCGAGTTTGTTCCTATCCGCAGAATAAATCCAAATGAGCG
GAGAATTCGTGACAGGGTATATAACAAGACTTTTTGTTTTGGAAAAGGTATTATTCAGCCAACCATTTGGGAAGATGACG
AAAATATTGTACATATGCTCTTTAGGAGCACAAGTTCAAGGATTTTTAAAAGCGATTCGTATGATATGGGGAGAACATGG
AACTTAGCTTATGACACGGGGCTTCCTAACAACAATAGCGGTATTGACGCTGTTAAACTTCCGAATGGAACTTTAGTTCT
TGCATATAACCCTAGGGAAAATATACCGGGAATGACAAAAGGCGCAAGAACGCCTATTATATTATCATATTCAGACGATA
ACGGAAGCAGCTGGAAAGAACTTTATATTCTTGAAAATTGCGACGGTGCATTTGCGTATCCGTCAATTGTTTGCGATGGA
AATGATAAAATCTATGTTGTATATAGTGAAAACCGGGAGAAGATTATTTTTTGGAATATTGAATACGAAGAGACAGTCAA
CTAA
>igc_K01186_763860675-1_scffld54394_1_117114_1867518_unknown_Metabolism
ATGGAAAGCAAAAAAGCAGTTCTGGAACCTGCCAGGATTGTGACAGCGCCGGGAAAGAAATATGCGTGGGTGTCAAGAGA
GTGGCAGGGATGTCCGACCATTGCGAGAACCGCCAGGGGAAGGCTATGGGCCGGATGGTACAGCGGAGGTATTATCGAAC
CGGATGAAAGAAATTACAACCTTCTGGTATATAGTGATGATGAAGGACTCACCTGGAGTGAGCCGGTATTGGTGATCGAC
AGCAGGCCGGAAATTAACTTAAGGGCCATGGACATTCAACTATGGATCGATCCGGAGGAAAACCTAAGGGTGTTCTGGAC
CCAGACGGGAGAATCCGGGGAGCGGGATGAAACCGGAAGACGGTCAGAGTATGCTGACGGCGTATTCGGAATATGGTCAA
TTGCCACGCAGGATGTGGATTCCGACAGACCTGCATGGACAGAACCAGTCAGAATCAGCGATGGCTTCTTGCGCTGTAGA
CCCACCGTGTTGTCAGATCATAGAATTATCATGTGCCCCTATGACTGGGTGCATGACCGGTATGCTTATAATATCAGTGA
AGACGGAGGTAGAACCTGGAAACGGTTCTTTGGCGCTGTCAAAGTTGGGGATAGGGAGTGGTTTGATGAAACTATGGTTG
TGGAGCGGAAGGATGGCACGCTTTGGATGTTGGCAAGAACAAAAAGCGAGGGAGCGCTGGCACAGACCTTTTCCAGTGAC
GGAGGAGAAACATGGCTTCCGGTAGGCCTAAGCAGGATTAAAAATCCATCCTCCCGGTTTTGGATTGGAAGAATTCGTTC
CGGCAGGCTGCTTTTGATCAATCATCATGAATTTACGGGAAGAAACAGGATCGCGGCATTTTTATCTGATGATGACGGGG
AGACATGGCCGTATTCTCTTCTTTTGGACGAGAGGCCCAGCGTGAGTTATCCTGATGTGGCAGAGTGCCCGGATGGAAGT
ATTCTGTGCATTTATGACAGGGAAAGAGTTTCCATGGGAGAAATCCTGATGGCCAGGTTTACAGAAGAGGATATATGCGC
CGGGGAGATGGTCACGGAGAGTTCGTATCGAAAGAGAAAGATCAGCGCATGCAGAAAGTGTGAGTTATCATTAGAGGATG
AAAATGAAGACTGA
>igc_K01186_763901136-1_C1124965_1_152176_27686_Blautia_Lipid_Metabolism
ATGAAAAAAAGAGGAAGGGCTTTAGCGCTTCTGCTTGCCGCGGTTTTAACGGTCAGTAGTGTGCCGGGAACAGTTATGGC
GGCAGATGGCGTGAAGCCCCAAGACGGAACAACGAAAGAACAGCCATTCTGGAGTGGAACGGGAGGAAGTACAAGGTTTA
GAATTCCGTGTCTTGTATCTCTTGATGACGGCACATTGGTAGCCGGCTGCGATGCCAGATGGAATACGAGTTTAGACGGT
GGTGGACTGGATACGATCGTATCCCGTTCGACAGACAAAGGAAAGACATGGCACTATACGTTTGCTAATTACCTTGGTGA
TAACGGGAACACGCATAATAACAATTCTACAACGTTTATCGATCCTGCCATGGCAACGGACGGAGAAAAGGTGTACATGA
TTGCAGACCTTTTTCCGGCAGGATATGCGCTGAATGGCGCGAGTCATGCACTGGTCGCAGGTAAAAGTCATGATGAGAAC
GGAAATATTCTTCTGGCAGACGCAAGGAAATGGCAGAATTGTTGGGTAAATGATCGTCAGAATGAAGCTAACTATACATA
TCATTTGGAAAAGAATGATAAGAAAGAATCTGATTCTGCATATGTGATTAAAGATGCGAATGACGCAATCGTAGAAGGTT
ATACAGTTGACGCTTATTTTAATATTAAAGGGAAAGATGTAGATGCGAATCTGTTTGAAGCTGATTCGCCGTTTCAGGTA
TGGCCGACAGATTATTTGTACCTGACAACATCGGAAGATGCAGGAGCAACGTGGTCTGTACCTACGATTGTCAATATGAG
AAAAGATCATGAGCAGTCTCTTTTAGTAGGACCGGGACGAGGTATGGTTACTTCTAAAGGCAGGATCTTATTTACGGCAT
ATGAATTTACAGGTTCAGATAAAAATAGCGTGGCTATTTATTCGGATGATGGCGGTAAGACGTGGGAAAGAGGAAAGTCT
GTATCTGGATGGAGTTCAGAAGCAGTTGTAACTGAGGCAGATGGAAAATTGTATATGTTTACTCGCCATGGCGGATATTA
TACATCGGATGATTTTGGAGAAACATGGTCAACGCAAAAAAATATGGGGATTAGTTACTGGCTGAATTGTCAGTTGACAG
CAATTACATATCCGAAGAAAATTGATGGTAAAACAGCAATCTTGTTTGCAACTCCATCGTCTTCATCGGGACGTGCGGCG
GGAAAGATTTTCGTAGGCTTAGTGCAGGATGACGGAACACTTGACTGGAAATATAACTACAGCATTAACGGATCTGCATA
TTACGCATACTCTTGTCTGACAATTCTTCCTGACGGAACGATCGGTCTTCTTTATGAGAGTGACGGAACTGTGATTACGT
ATGAAGATTTTGATATTGAAGACGTTGCAAAAGGCGCAGCAATCGGAAATATCTGGTGCACAGACGAAAACGGTACTGTG
GCAGATGTTACAATGACATCTGATATGTCGAAAAAACTGACAGTAAACGGCTTAAAAGATGGCGCAAAAGTGGAAGTTTC
TTCTGACAATGAAAACGCAGTAACAGCAGCATATGCTGACGGCGAAGTGACATTGACATCTAAAACAGTAACAGGAATGG
AAAAAGCGACTGTAACAGTTGAGTCTGAAGGTGAAAAGACGACAGTCGATGTAATCGTAACAGATGAAAAAGATTATGAG
ATCGTAGATCTTCGTGTAGGAGATACGAAAACATATACAGACAAGACAGGAAATTACAGTGACAGCACATTAGACGGTCT
TGATAAAAATATTGCAGATGTGACATTGGTAGGAGAGGATGCACAGGCAGTTGAGAAACAGGTAAAAGCACAGCTTGCAA
CTGCACAGGCGAATTTTAATGGAGAGAAAGTCTCCTTGGATAACTGCATGTTTACATTTGAGAGTGTGGCAAATAAAGAA
AATACATATAAAATTTCCGCACAGGCTGGAGATAAGAAAGTATATGTGAACCATAAAAAAGCACCGTCACAGTGTGTAAG
CGCAGAGACAGAGACAGAAATTTTATTAGAGTCACATGAGGATGGAACGGTATCTTTAAAAGATATGACAGAAGGAACAG
GCGGTGCATATCTTTATTTCTGGAAGGGCGATACTTCTAAGCTGCACTTTGACAGATACAGCAGTGATGTGGCACAGTGT
CACATGGAATTATGGAAAGCGGCGCCAGGTGCAAAAAATGATCTGGGAATGCCGGGGTATGAGAAAGTGACAGATATTTC
TCAACTTACAAGCGGTACGAAATATTTAATTACGGCAAAGGCGGATGATGGAACTTATTATGCGGTAAATCCATCTGCTG
CAAGCAGTAATTTTAATCATGTTGCAAAAGTAGTTGAAGAAAATATCCCGATAAAAGAAGAGGCTTCGGTAGCGCTTGGA
ACTAATGCACAGTTTGATAATGGCGGTGAGAAGAAGATCAGTAAATGCCTGTTTACGTTTGATAAACAGGAGGGAACAGA
AAACCAGTATAAGATCACAGCAGTAACAGAGGATGGGAAAAAGGTTTATCTCGGACCAAAATCATCATCAGGAGCTAACA
GACCACTTGTCGAGACAGAGGCGGTTATTACGGTTGCTAAAAATGGAGAAGCATTTACGTTACAGCAGGCAGAAGACGCT
TCAAACAGCAAATATTTGTATTTTTGGAAAGATGATGCAAGTAAATTCCATTTCGATAGAAATGGTTCTGTAGATAGTAA
AGGCAAATGTGATTTTGAACTTTATCGAAAAGATGACAATGTAGTTGATAGTGAGATCCCAGGATATACAAAAATCAGTG
AACTCTCAGAAATTGAGAACGGTGGTCAATACTTGATCGCTATGAAGGCAACTGTAGAAGGCAATAATTACTATTTGTTG
AATCCGGCAACGGGAAATGAAAAATATAGCTATGTTGCGAAGGTAACAGGCAAAATGTATGAAGATGAGACAATCGGTGC
TAAGACAGATATCACAATTACCGGAAAAGCAGAAGGCAAAACATCTGTGAAGATCGGTAACAAGACATACTTCATCTTCG
TGAAAAATGATGTGGAAGAAGTAACAATCAAGATCGGCGAGACATATAACGTACCGGGCAAGATTTTAAATGAATCCGAA
GTGACAAAAGACGGTATCGTAAGTTTGGAAAAACGTGAGAACATGCCGCCTTACAAAGCAATTTCAGAAATCACAGAAGG
AACATATTTATTCGGAAATAATAGTCATATCATGCTGAATACGGTAAGTACAGCAGCAGGTTCTGAAAAAGGTCTTGGAA
TGAAAGCGGTCAACTTTAATAATGATGAGACTGCGAAAGACTTTATGTGGACGCTTACCAAATCAGGCGAAGGCTATACG
ATGAAAGATGCCGCGTCAGGCAAATACATTAATATTTCTGGAAATAATGTGGAACTGAAGGATGCAGAGCAGGTATTGAC
GATCAGAGCAAGAGCAAACGGAGGATTCTCTGTTTCGGCAAATAATTATTATCTGAACAACTGGGCAGGAAATAATAATA
AAGTTGCAGCTTATCCGAGTGATGATAACGGATGGAGCTTCTACAAAGCATCTGCCGGAAACGTAGTAACAGGTGTGAAA
GAAGGAACAGTAACTGTAGCGGCATCAGAAGGAATAAACTATAAGATCACGGTGGTAAAAGACGTTCCTGAAGTAAAAGA
GTACACAGTAACGGCAACAGTAAATGATGAAGCGATGGGTACGGCAAAGCTTAGTCCGGAAGCTGATAAGTACAAAGAAG
GAACAGAAGTAACGGCAACTGCGAAAGTAAAAGACGAAAGCAAGTATGAGTTCGTAAACTGGACAGTAGGCAATGAAGAA
GTTTCTAAGAAAGCAGAGTACAAGTTTACAGTTGACAAAGACATGGAGCTTAAGGCGAACTTCAAAGCAAAAGATCCTGT
AGAAGAAACATTTACAGTAACAGTAAAAGCAAATGACGACAAGATGGGAACTGTAGCGGTCGATCCGGTGAAAGAAAACT
ATGAAAAAGGCGATACAGTAATCGTGATCGCAGAAGCAAAAGAAGGATATGAGTTTGTAAACTGGACATCGGAAGGTAAA
GTATTCTCCGATTCTGCAGCGTACGAGTTTGCTGTAGATAAGGATATGGAACTGACAGCGAACTTCAAAGCGAAAGAAGA
GCCGAAACCGCCGGTAACAGAAGATACATTCAAGCTGAACGTAACTGTAAACGACGACAAGATGGGAACAGTAAAACTTG
ATCCTGCAAAAGAAAGCTATAAAGCAGGAGATGTCGTAACGGCAACTGCAACGGCAAAAGACGGATACAAGTTCGTGAAC
TGGACAGTAGACGGTAAGGAAGTTTCCGATAAAGCAGAGTATGCATTTAAAGTGGACAGAGATGTAACATTGAAAGCAAA
CTTTGAAAAAGTAGCGGCAGATCCGAAACCTGAAACTCCAAAACCGGAGGATCCGAAAGATGAGGATAAAGCAATTCAGA
CAGGAGACAACGGCGTATCACCGATCATTCCGCTTGCAGGATTAGCATTAGCGGCAGGAGCGGCAGTTACAGTTCTTCGG
AAAAAAGAAGACTAA
>igc_K01186_763982056-2_C403107_1_41323_1354263_unknown_Lipid_Metabolism
AAAGTAGATAAAGATACTGTGTCTTTCTGGATAGCAGTAACTTTAAAAGACAGTATATCGTTGGAACACTGTATTCAACT
GAATTGTAGAAGAATAAATACATCAGTCGGAAACTTGAAAATACCAGTACAAAAAGTATATCCTTTGCGTGTAGGGGTTG
CTGTAAGACAGCAAGGTCAGGATGGGGTGTTTTCATCTCGTATACCTGGTTTGGTTACAACTTCAAAGGGTACACTGCTT
GCTATATTTGATGCGCGTTACGATTCTTCTCGTGATTTGCAAGGCAATATAGATATTGCTCTACATAGAAGTACGGACAA
AGGTAAAACGTGGTATCCGATGCAGGTGGTGCTGGATATGGGGGAGTGGGGTGGTTTGCCTCAGAAATATAATGGGGTGA
GTGATGCTTGCATATTGGTTGATGAAAAATCAGAAGATATATATGTTGCGGGGTTATGGATGTATGGTGCTTTGGATGAT
AATGGAAGATGGATTGAGGGTTTGACTCAGGAGAGTACATATTGGATACATCAATGGCGGAAGAAAGGTTCTCAACCTGG
ATTGGGAATAAAGGAAACATGTCAGTTTCTGATTACAAAAAGTTCTGATGATGGGTTGACGTGGGGATTTCCTGATAATA
TTACCTCGAAAACGAAACGTCCGGAATGGTGGTTGTTTGCTCCAGCTCCAGGGCATGGAATTACTCTGAAAGATGGTACC
CTTGTATTTCCAACGCAAGGGAGAGATGAAAAAGGAAATGCTTTTTCAAATATCACTTATAGTCGGGATGGAGGAAGAAA
TTGGATTGCGAGTGAGCCGGCTTACTATAATGTAACTGAATGTAATGCTGTACAGCTTGATAATGGAGATATTATGCTAA
ATATGCGGGATAATAGGAATCGAGGAAATAAAAGGGTAAATGGTCGCCGTATTTGCACTACTTCGGATTGTGGAAAAACG
TGGATAGAGCACCCAACTTCACGAAAGGCTTTGATAGAACCTACATGTATGGGAAGTCTACATCGGCATGATTTTGTGAT
GAATGGAGAGAAAAAAAGCGTGTTGTTATTTGTCAATCCCAATGATTATAAGACCAGGGATAAACTGACTCTTAAAGCGA
GTTTTGATAATGGTATGACATGGCCCGAGGAGAATTGGATTATGTTTGACCAATACCGTAGTGCCGGATATTCGAGCATA
ACTTCAGTAGATGAGGGCACAATAGGTATATTATACGAAAGTAGCCAGGCTGCTCTTGCATTTATACAAATAAAGTTGAG
TGAAATATTAAAAAATAAGAAATGA
>igc_K01186_763982056-2_C407499_1_58331_1888104_unknown_Lipid_Metabolism
ATGAAAATGAAGAAATTAAATTTTATATCCGTATTCTCATGTTTATTGTTCTTCTTGTCGGCATGTGGCGAGGAAGAGCC
GAGTATAGCATCTTTACCTGTGCCGGAAAGCAAACCGTATTCGATAAATAGTGAAGGGTATGCTTATTTTCGTATTCCTA
CGATGGTGATAACTAATAGCGGGACGATATTGGCATTTGCAGAGGGACGTCGTGACGGAGTGCAAGATGATGGGGATATC
GATATCGTATTGAAACGTTCAACTGACAAGGGAAAAACTTGGGGATCGTTGATTACAGTTAAAGATGATGGCGAAAATCG
TTGTCGTAACCAGGTACCGATATATATTCCCTCGATTAATCGGGTCATTTTGGTATCATGTTGGAATCCTGGTGCAGTGG
GTGTTGTGTCTGTTTTTGTAACTTATTCAGATGATGAAGGTCTGACTTGGGCTCCAGAACAGGATATTACGCAGTCTGTT
GTTCCGGCAAAATACAGGTGGTATGCTACTGGTCCATGTCATGGAATTGTGAAGCAATTTGAACCTAATAAGGGGCGTAT
TATCGTACCATGTAATCATAATACGACTGATAATGCCGAAGGTCGTTCTCACGTAATCTATTCGGATGATAACGGTAAAA
CTTGGGCTCTTGGTGGGATTGTGGATATGTATAATACAAATGAGAGTACGGTAACTGAGTTGAGTAATGGAGATTTGATG
TTGAATATGCGATGTGCTGATCCAAAATTAGCTGATAACCAAAAATTCAGAATTGTATCAACAAGTAATGATGGAGGCAT
TACATGGAGCAAATGTATGTATACGACTTTGAATGACCCGATGTGTGAAGGCTCGATTTTGTATTATGGTTTGGGAACGA
ACGGGAAAGGCATGTTACTTTTTTCAAATCCAGACCATCAAACAAGTAGGCGTAATAATACATTGAAACTAAGTGAAGAT
GATGGACAGACCTGGACTAAAAAGTTTTCTTATACCGGTGATGATTATGGAGGATATTCGGATATTGCTTGTTATCCAGA
TGGCACCATAGGAGTACTCTATGAGTATGGTTATAAGAATATTGGAGGTATTGCTTTTCAGAATGTGGATTTGTCTCAAC
TGAAATAA
>igc_K01186_763982056-2_C407499_1_58333_694897_unknown_Lipid_Metabolism
ATGTGTAATAAGTTCAATTTTGTTTTTCTTTTAGTTTTTGTTCTTATTTCTTGTGCCCGACAAGTTAATGATGATGTTAG
AGTTGAGGTGGTAAAACCGACGATACCTGTATTAACGAAAAAAGCACAGAGTTCGACAATAAGACTGAATTTTATCCGAA
CGAATAAGGAGCCTTACACGATTGAGAATATAAAAATAAGCTTATCTGGGACGACGGATATAAACGATATTGTTTCAGTA
AGTATTTATGGTTTGAGTGGTCGGGATGAACGTCTCGATACATCGATGCTTGTGTGTAAGCCTGTTCCTGCAGCAGAAGT
GGTTTTATTTAAGGATATAATAGAGGTTGATGAGGATACTCTTTCACTTTGGGTGGCTGTAAAGTTAAGGGATGCGGTTT
CTTTGAAGCATAAAATTAATGTGAATTGTATAGGTGTGAAGACAACGAGAGGAAGTGCTAAGGTTTTATCGGTCAAAGAT
AATCCGTTGCGTGTGGGCGTTTCTGTCCGTAACGGAGGACAGGATGGGGTGCACTCATCTCGTATTCCGGCGCTTGCTAC
AACGAAGAAGGGAACGTTACTTGCGGTTTTTGATGCACGTAATACGACACCAAGGGATTTACAGGGAGATATTGATATTG
CATTACATCGCAGTTTTGATAAAGGTGAGACATGGGAACCTATGCAAATTGTCCTGGATATGGGAGAATGGGGCGGACTT
CCTGAAAAATATAATGGTGTAAGTGATCCTTGTATACTTGTAGATGAAAATAGCGATGATATATATATTACGGGTTTGTG
GATGCATGGTTTGTTGGATGCAAAGACAGGAAAATGGATTGATGGGCTTACAGAAAAGAGCACAAAATGGTTGCATCAAT
GGAGTCGAAAAGGTTCGCAACCGGGTTTGGGTGTAAAACAAACATGTCAGTTTCTTATTGCAAAAAGTACGGATGATGGG
GCTACTTGGAGCAAACCTCAGAATATAACAACGAAGACCAAACATCCGGAATGGTGGCTTTATTCACCGACATCCGGTCA
TGGAATTACGATGTCAGACGGAACTCTTGTGTTTCCGACGCAAGGAAGGGATAAGAAAGGTACTCCGTTTTCTAATATTA
CATGGAGTAAGGATAATGGAAAGACGTGGACAGCGAGCAATCCGGCCTTTTACGATGAGAAAGCGACTTATGGTAATACT
ACAGAGTGTACGGTTGTGGAGCTGAAAGATGGTTCTTTAATGCTTAATATGCGGGATGACCGTAATAAAGTCGGGTCTGA
AGTCCATGGTGCAGAACCATCTGTTAATGGACGTAGGATTTGTGTGACATCGGATATGGGACAGACATGGAAAGAGCATC
CGACGTCTCGTGAAGCATTGATTGAGCCGACTTGTTCGGCGAGCCTTCATCGGCATAAATATATAGAGGATGGTCAGGAA
AAGAGTATTTTACTGTTTTCGAATCCCAGTGCACGGAAATCTCGTACTAAAATGACATTGAAAGTGAGTTTTGATGATGG
AAAAACATGGCCTGAAGACCGATGGATATTATATGATGAGTATCGGAGTGCCGGTTATTCGACCATAACGTCGATAGATG
AAAATACTATAGGAATTTTTTATGAGAGTAGTCAGACTCATTTGGCTTTTATTCAAATAACGCTGGATGAAATATTGGGT
AAGGTATCTCCCTAA
>igc_K01186_763982056-2_scffld3687_1_66104_2907170_unknown_Lipid_Metabolism
ACAGGAGAAATACATATGTTGTACCAAACGGATTATGCCAGATGCTACTATATTAAATCTGTGGATGATGGAGAATCATG
GAGTAGTCCGGTGGATATTACTTATGCAATTGAAAAATTTAGGGATATATATAACTGGAATGTGCTGGCTCCGGGACCGG
GACATGGAATACAAATGATGAATGGGCGATTGGTAGTTCCATTTTGGTTATCTACAGGGCGTCCCCGGCATCGCCCGTCT
ATTGTTGTAGCTGTATATAGTGACGATCATGGGAAAACGTGGCAGGCGGGAGAAGTTGCTGTTCCGGACAATGATACGAC
TGTCATTCCGAATGAAACCTGTTGCATCCAGTTGGCCGATGGTCGAGTTATGTTTAATTCGAGAAATGAATCGCCTAATT
ATCGAAAATTATTGACTTATAGTGAAGATGGGGCAACAAAATGGTCTGAACCTTACTTTGCCGATGCATTTTTTGAACCT
ATTTGCGAGGCATCCATGTGCCGATACAGTATGGTGCCTTATCAATCTAAAAATCGTATATTGTTTTGTAATCCGGACAG
CAGGCAGGACCCTTATAAAGACAAGAAGAAAAATACGCCCCGTTCGGCCCATGCTCGTCATCGGGTAAATCTGACGATGC
GTATGAGTTATGACGAAGGTAAAACCTGGCCGATATCGAAGGTGATTGATTCCGGGGTTTCTGGATATTCGGATATTGCC
GTAACTCCGGATGGAACGATACATTGTCTTTATGAAGGTGGAGCTTTGAAAAATAATCATTATTTGAATCATCAGGTAAC
CATTGTTTCGTTTTCTTTGGAGTGGCTTACAAATGGGCAGGATAGGTTACATAAGAAGGACAAACCTTTGATACCGGAAG
TGAAATAA
>igc_K01186_764042746-1_scffld13279_1_31429_694899_unknown_Lipid_Metabolism
ACGCTCATTTCCAATAAATTACACTCTTTTCGTAACTTCACGCCAGCAAATTTAATTAGATATGTCATGAAGAGACTTTT
TCTTTTTTCCTTGTTAATTGGATATTGGTCGGTAGTAAGAGCTTCGGATACGGTTTTTATAAAAGAGGCACAAGTCCCCA
TTTTGATAGAACGGCAGGATAATCTATTATTTTATCTTCGATTCGATGCACGAGACAGCCGAATGCTTGATGGAGTAACA
GTAGATTTGTCGAGGTGTAAAAATCTCGACGATATTCAATCTGTGAAGCTCTATTATGGTGGAACAGAAGCCCGTCAAGA
GGAAGATAAGAATCGATTTGCTCCGGTTAGTTATATTTCGAGTTTCAGTCCCGGTAAGACATTGTCGGCATATCCTTCTT
ATTCGATAAAATGTGCCGAGGAATCGAATGTGTCTGAGTCGGTGGTTTTGAAATGTAATTACAAATTATTTCCGGGAGTT
AATTTCTTTTGGGTGAGTTTGCAGGTGAAACCCGGTACATCTCTTTTATCTAAGGTGACGGCAGATTTGAGTTCTGTGAC
AATAGACGGGAAAGAGGCTATTTGTAAAAAAATGTCGCCCGACGGTATTGTACACCGCATGGGAGTAGGCGTTCGTCATG
CTGGTAACGACGGTGTTTCGGCGTTTCGTATTCCCGGATTGGTCACTACGAATAAAGGTACATTGTTGGGTGTGTATGAT
GTGCGTTATAATAGAAGCGTGGATCTGCAAGAACATGTAGATGTTGGATTGAGCCGTAGTACTGATGGCGGGAGAACATG
GGAGAAAATGAGATTGCCGCTTTCTTTCGGAGAGACCGGAGGCTTGCCGGCTGCCCAAAATGGGGTAGGAGACCCTTCTA
TCTTGGTCGATACAAAGACAAATACAGTGTGGATTGTCGCGGCGTGGACACACGGTATGGGGAATCAACGGGCATGGTGG
AGTTCACAGCCGGGAATGGAAAAGAGCTATACGGCTCAACTCGTGATGACGAAGAGTACCGATGACGGCAAAACTTGGTC
GAAGCCGATTAATATAACCGGGCAGGTGAAAGATCCTTCTTGGTATTTCCTACTTCAAGGGCCGGGGCGAGGTATTACCA
TGCAGGACGGCACATTGGTATTTCCCATTCAGTTCATAGATTCGACTCGTATTCCGAATGCTGGTATTATGTATAGTAAG
GACCGGGGTAAAACTTGGAATATACATAATCTGGCACGGACAAATACGACAGAGGCTCAGGTCGTGGAGATAGAGCCGGG
GGTGTTGATGTTGAATATGCGGGATAACCGGGGAGGAAGCCGAGCCGTAGCCATAACCGAGGATTTGGGAAAAACATGGA
CCGAGCATGAGTCGTCCCGAAAAGCTTTGCAAGAACCTGTGTGTATGGCGAGTCTGATTCATGTTCGTGCCGAAGATAAT
GTATTGGGTAGGGATATCCTTCTTTTCTCGAATCCCAACACGAAGAAGGGGCGCAACCATATTACGATTAAAGCCAGTTT
AGATAAAGGCCTGACGTGGTTGCCAGAAAATCAAGTGATGTTGGACGAAGATGAGGGGTGGGGGTATACTTGTCTGACCA
TGATCGATCGTGAGACAGTGGGTATTTTATATGAGAGTAGCGTGGCTCACATGACTTTCCAAGCTATTAAGTTGAAAGAC
TTAATTCGGGAGTAA
>igc_K01186_764062976-1_scffld13727_1_136797_1228847_unknown_unknown
TGTATAGACTATCGGGTCGTGCCTGTCGGGACGGGCTGCGTCCCGTATCGACTGCCGCTCGCGCTGCGTTCGGTCCGGCG
CTGGCTGCTCGCCGCCGATTATTGCGGCCACAGCGCGGTTTTCCTCTCGGACGACGACGGCGAAAGCTGGCGTATGCGCG
AGCTGCCGCCCGCCGACCGCTTCGTAACGGCGCCGCCGCATCAGGGGCCGCGGTGGGAAAACAGCGGCGTCGAGCCCGCC
GTGCTGGAGCTGAACGACGGCCGCCTGATGGCGATGCTGCGCACCTCGACCGATTACCACTATGTGTCCTATTCCGACGA
CCACGGCGAGAGCTGGAGCCGGCCGGCGCCGACGGCCTTCCATTCCACGCTGACCAATCCGCACCTGCTCCGCCTCGCCG
ACGGCCGCATCCTCTTTTTCTTCAACAACACCCGTCCGCTGCCGGAGCAGGCGAAGGACGACGTCTGGCCGTCGCTGTCC
GAGGACGAAAAGCGCGGCGTCTGGGAGGACGTTTTCACGAACCGCGACGCCAACTGCGTCGCCGTCTCCGAGGACGACGG
GAAAAGCTGGTTTGGCTTCCGCGAGCTGAACCTGAACAGCCTGCGCAATACCTGCGATTTCCGCAGCAGCGGCTCGAACG
CCAGCGGCCGCGACAAAAGCGTCCACCAGTTTCAGGCGCTGGAGCTGCCCATGCATAAGGTGCTCGTGCAGGTCGGGCAG
CATGCGAACGTCCGGCGGCTGATCCTCTTCGACGTCGACTGGCTGTATGAAACCGACCGCGCGGAGGACTTCCGCTGCGG
CCTCGGCGCGCTGTCCACGCAGGTGTATTTGCGGAGCGTCAGCGGCGGCTTTCGCGGCTTCACGGGCCATTGCGCGTGGA
ACCGCACCAACGGCGCCGTGCCCGTCCCCGACCCGTCGGGCGACCACACCGAGGCGCTGCTGCTGAAAAACACGGACGAC
GACCGCCTGCTCAGCAACGCGCAGGGCGCCGTCTGGAACTTTCCGGCGGCCTTTTGCGGGGAGGTGCATGTCGCGCTTTC
TGTTCGGGGCGCCGGACTGCGGCTTTCGCTGCTGGACCATTGGATGAACCCCATCGACATGACGGTCGAGCGGTACGCGC
AGTTTACCTGCGTCCTGCACGCGTCCGATACGCCGGGCGACGGCTACACCGACGTCTGCCTGCGCTTCGACACGGCGGCG
GGAGAAGCGGTCGTCCGCGCCGGCGGCGCCGAATACAGGCTGCCGATGCAGGGGAACGCGCCCAACGGGCTCTGCTATCT
GCATTTGCAGACTGTCTCCGACCGCGGAGACGCCGCGGGGACGCTCGTCAAGCGGATGCAATTTACGCGCGTGTGA
>igc_K01186_764224817-1_scffld44661_2_14886_810096_Bacteroides_Lipid_Metabolism
ATGCTTTCCATTGGTCTGCATGCTGCTGATACTGTATTTGTCAAAACTCCACAAGTTCCTATATTGATAGAAAGACACGA
TAATGTCTTGGCTTATCTGCGTCTCGATGCTAAAGAAACAAAGACCCTTGACAATATCACTATCTCCTTCGACAAGAATG
TGCCTTTGTCACAAATCAAAGCTATTAAATTGTATTATGGAGGAACAGAAGCCCCACAAGACAGAGGGAAAAAACGCTTT
GCGCCCGTAGAATACATTTCCAGCAACAATCCGGGGCAAACCCTTTCTGCCAATCCATCTTATTCTATAAAAAAGGCAGA
AGTAACACCTAAAACCAATACGCTGACACTGGAAGGCAAACAGAACCTCTTTCCTGGATATAATTTCTTCTGGATAAGTA
TCGAAATGCAACCAACAGCTTCACTACACACAAAAATCTGTGCAGAAGTAACTCAAGTAAAAGGTGATGGAAAAATTATA
CCTACAAAAAATACAACTGAACAAAAAGTCGTACAAAGAATGGCAGTAGGAGTCCGTCATGCAGGTGATGACGGTTCAGC
AGCTTTCCGCATTCCAGGACTAGTGACTACAAACAAAGGCACCTTGCTGGGAGTATATGATGTGCGTTACAACAACAGTG
TGGATTTGCAAGAACATATCGACATAGGCCTCAGCCGCAGTACAGATGGCGGAAAGACATGGGAGAAAATGCGTTTACCC
ATTTCATTTAAAGAATACGGAGGATTACCTGCAGCTCAAAATGGTGTAGGCGACCCTTCTATCTTGGTAGACACCAAGAC
CAATACTGTATGGATTGTGGCAGCATGGACACACGGAATGGGTAACCAAAGAGCATGGTGGAGCTCACACCAGGGAATGG
ACCTGAACCATACCGCTCAATTGGTACTTGCCAAAAGTACAGATGATGGAAAAACCTGGTCTGAACCAATCAATATTACC
GAACAAGTGAAGCTTCCAGAATGGTATTTCTTATTACAAGGACCGGGACGAGGCATCACAATGAAAGATGGTACATTGGT
ATTCCCCATTCAGTTTATTGACAAAACCCGAATCCCCAATGCAGGTATCATGTATAGCAAAGACCGCGGAGAAACATGGA
CCATACACCACCATGCACGTACAAACACCACAGAAGCACAAGTGGCAGAAGTTGAACCTGGCACTTTAATGCTGAACATG
AGAGACAACCGAGGAGGAAGCCGCGCAGTATATACTACCAAAGATTTAGGTAAAACTTGGAAAGAACACGAATCATCTCG
TACTGCCTTAATAGAACCCGTATGTATGGCTAGTCTGATTAGTGTAAAAGCGAAAGACAATGTATTGGGTAAAGATCTTT
TAATTTTCTCCAACCCCAATTCAACAAATGCCCGCAAAGACATGACAATTAAAATCAGCATGGATGGAGGAAATACCTGG
AGTCCGGAACATCAGCTTCTGTTAGATGAAGGATACAATTGGGGATATTCCTGCCTGACAATGATAGATAAAGAAACTAT
CGGTATATTGTATGAAAGCAGTGTAGCTCACATGACTTTCCAAAGCATTAAACTGAAAGACATTATAAAATAA
>igc_K01186_764325968-1_C590625_1_21989_1661264_unknown_Lipid_Metabolism
ATGCGAAAAAGATATTTTTTTATTCCTTTGATTTCGATTATCGTTATCTCTGGAGTTTTGGTTTGGGCTTGTAAACATCC
TTTTGGAGAAGGTCTTTCTATTATTAATATTGGTAAAAAAGTAGACTATTCAATTGAAGAAGGCGGTCCTGGATATAAAG
GAGAGATAGGAAAAGAGGTGACTAATTCTATTATTATCCCTAACAAAGTTGAAGTATTCCCTCTTAAATCTGGAAATAAC
TATTATAGAATACCGACTTTGATGCAGCTTACAAACGGGGATTTGCTCGCCTTTGCCGATAAAAGAAAAGGAACTATAGG
AGATTTGCCTAATAGTATAGAAGTTGTTATGAAAAGAAGCACGAATAACGGTAAGACTTGGAGTCCGGAAACAAGAATTA
CTCCCGAAAGCAAATCCAAAACGGACGGTCATGGAGATGCGGGATTTATTTTGGATAGAAAAAGAGGAAATATCGTTGGC
GTTGTGGCTTCCGATAACGGTTTTTTAGCGTCTACTCACGAGAAGCCGATAAGAATTAAAATAATAAAGAGTGTAGATAA
CGGCAAGACTTGGAGCGAACCTGTGGATATAACTCCTCAAATTTACGGCGCTCAATGTAAAGACCCTACTCGAAAGAATT
GGCAGGCGGCGTTTGCAGCTTCTGGAAACGGAGTTCAGCTTAGAAACGGCAGAATGCTATTCGTTTTAGCCGTTAGGGAA
GCTAAAGAGAATTTTGCTAAAAATTATGTCATGTATTCGGATGACGGAGGCGACACTTGGAAGGTTTCAAAAAATGCTCC
TCAAAGTTCTTTAGGTGGCGATGAGGCAAAAATAGTGGAACTTAACGATGGAAGTTTAATAATGGCTATACGACCGAAGG
ATATTTATCAAAGGAGATTGGCGAAATCTACCGATAACGGCGAGACTTGGGGCGAAGCGGTATTAAGAAGAGATTTGCCT
TCTTCGGCTTCAAACGGCGATATAATATATTATACCTCTACCTTGAACGGCTTTGATAAAGATAGAATAATTACAATGTT
TGATAGCGTTCCTTATACCAAAGCTACGCCTCCAGGTAACCCAAAATTGTATTGGAGTTATGACGAGGGAAAGACTTGGA
ATGGTCGTCTAATGCATAACGGTAATGCAGGATATTCTTCATTAGCCATACTTAAAGACGGAAGTATCGGTATATTA
>igc_K01186_764325968-1_scffld19757_1_116398_1604997_unknown_Lipid_Metabolism
ATGAAAAAGAGATTTATTTTTATTCCTTTAGCTATACTTATTGTTATAGCTGGCGTTTTAATTTTGGCTTGCGAGCTTAG
ACATCCTTTTGGTATGGGTCTATCGGCTGAATTATTAGAGGGTTTAGGTCCGTATATGAGCGAGAGCGGAGGTCCGGGTT
ATAAAGGAGAGATAAGCAAAGAGGTAACCAATAATTATATCACACAAACTTCCACTAAAGTTATGGTATTCCCTATGAAT
GAAAACAAAGATTATTATAGAATTCCGACTTTGGTGCAACTTACAAACGGGGATTTGCTTGCTTTCGCCGATAAAAGATT
AGGAAGCATAGGAGATTTGCCTAATACAATAGAGATTGTTATGAAAAGAAGCACGGATAACGGAAGAACTTGGTCTGGCG
CAACGCTCGTATCTCCTAAATGCACCTCTAGAGAGAATAGCCATGGAGACGCTGGGTTTATTTTAGACAGAAAAACAGGA
AATATCATTTGCGTTGTAGCCGCTGTTAACGGTTTTTTAAAGTCTACTCCAGATAACCCCATAAGAATTAAAATAATAAA
AGGCGTAAATAATGGCGAAACTTGGAGCGAACCAGTAGATATAACTCCTCAGATTTACGGCTCCGCTTGTAAAGACCCTA
CTCGAAGGAATTGGCATGGCGCATTTGCAGCTTCTGGAAACGGAGTTCAGCTTAGAAACGGCAGAATGTTATTCGTTCTA
ACTGTTAGAGAAAGTAAAGATGCCAAATTCAGAAACTATGTTATGTATTCGGATGATGGAGGCGACACTTGGAATGTTTC
TAAAAATTATCCTCAAAGTTCTTCAGCTGGCGATGAGGCAAAAATAGTTGAACTTAATGATGGAACTCTATTAATGGCTA
TAAGGGCGAAAGATATTTATCAAAGGAGATTGGCAAAATCTACCGATAACGGCGAGACTTGGGGCGAAGCGGTATTTAGA
AGCGATTTGATTTCTTCGGCTTCAAATGGAGATATAATATATTATACCTCTACCTTAAACGGCTTTGATAAAGATAGAAT
AATTACAATGTTTGATAGCAGACCTTGGAAAGTTGGTGGCGGATCCCCACCTGGTGATCCAGTATTGTATTGGAGTTATG
ACGAGGGCAAGACTTGGAAAGGTAGGAAGATGCATAGCGGTAATGCGGGATATTCTTCATTAGCCATACTTAAAGACGGA
AGTATCGGTATATTA
>igc_K01186_764325968-2_scffld22107_1_42743_1385504_unknown_Lipid_Metabolism
ATGAAAAAGAGATTTATTTTTATTCCTTTGGCTATACTTATTGTTATAGCTGGCGTTTTAATTTGGGCTTGCGAGCTTAG
ACATCCTTTTGGTATGGGTCTATCGGCTGAATTATTAGAGGGTTTAGGTCCGTATATGAGCGAGAGCGGAGGTCCGGGTT
ATAAAGGAGATATAAGCGCTCAGACTACTAATACTTATATCACAAAAAGCACTAAAGTTATGGTATTCCCTTTGAAAGAA
GGCAATGATTATTATAGAATTCCGACTTTGGTGCAACTTACAAACGGAGATTTGCTTGCCTTTGCCGATAAAAGAATAGG
AAGCATAGGAGATTTGCCTAATAAAATAGAAGTAGTCTATAAAAGAAGCAAAGATAACGGCAGAACTTGGTCTGCCCAAC
AGCTTGTATCTCCTAAATGCACATCTATAGATAATAGCTATGGAGACGCCGCATTTATTTTAGATAGAAAGACGGGAAAC
ATTATATGCGTTGTCGCTTCAGGTCCGGGATTTAAGAAATCTACTCCAAATAAACCTATAAGAATCAGCGTAATAAAAAG
TAAGAATAACGGAGAGACTTGGGAACAACCTGTAGATATAACCTCTCAAATTTACGGTTCGGCTTGTAAAGAACCTGTAA
GAAAAACTTGGCATGCCGCATTTACAAGTTCAGGAAACGGAGTTCAACTTAGAAACGGTAGAATGTTATTCGTTCTAAAT
GTTAGAGAAAATAGCGAATGGAATGCCAAATTATTCAGAAACTATGTTATGTATTCGGATGATGGAGGCGATACTTGGAA
TGTTTCTAAAAATTATCCTGTGCATTCGGATGGCTCTGGCGGTAATGAGGCTAAAATAGTGGAACTTAACGATGGAACTT
TACTAATGGCCGCAAGACCTGGAGGCGTATTTCAAAGATATTTGGCAAAATCTACCGATAACGGCGAGACTTGGGGAACA
GCTGAACCTCGAAAAGATCTGCCTTCTTCATCTTCAAATGGAGATATAATATATTATACTTCTACGAATAACGGTTGGGA
TAAAAACAGACTTATTACTATGTTTGACACAGTTCCTTATTCAGTGTCTCCTCCAGCAAAACCGTATTTATTTTACAGTT
ATGACGATGGCAATACTTGGAGAAAGATTATGATAGAAAACGGTCAAGCTGGATATTCTTCATTAGCCATATTGAATGAC
GGAAGTATTGGTATATTAGCCGAAATAGGAGGCGCTTGGAATGGTCCAATATATTTTATGAGATTAAATATGAAATATAT
TACTGGAGGTAAA
>igc_K01186_764588959-1_scffld10927_1_93594_75369_unknown_Lipid_Metabolism
ATGGCATCCGTAAACACCACGGCAGCCACTGCCGGTGACGGGGAAGCGGGCGATGAGAAAATCATCATCAACGTGGACAA
CGACCACGGCTCCTTCACCGCCGGGAGCGGCACCTTCCGTTCCCAATGGACCGCCTCGGGAACACCGGCGCTCACGCTCA
GTTGCGGCACGACCAACAACATGAAGCAAAGCGACAGCGGAAGCAACCTCGAACTCTACACGGGTACGGCCAAGAGTTCA
ACCTACACGCTGGCCGTACCTGCCGGCTATGTCATCGAGAGCTATGCCTTCACCTTCACGGGCAGCGACCCCAACGTGGA
TTGCACCGTCACCCCCGCCGGCGGAGCCGCCGTCGTCAGCTCGGCATCGGCAGAGCAAACGGTAAGCGTCAGCGGACTTT
CTGCGACAAGCACCGCTTTCGTGGTCTCGGACAACGCCAACAAAGCGGCCGTTACCACAGATTTCACCGTTACCGTATCC
CGCACGGAAACACCCGTCGAAGAACCGGTCCTGTTCGTGCCGACGACCATCACGGCCGACGGACAATTTGCAGAAAAGAC
CATGTGGTACACCATGCAAATCGGCACTTCGCAACATCTCATCTCCGACAACGAGGAAGCCGACCACATCTCGCTCGGCC
GCGTCATCACCGAACTCGAGGCCAAGGACCTTTGGTGCTTCGTGGGAGATGATGAAAGCGGATACCGCATCTACAACAAA
GCGGCCGGGGCCGGCAAGGTACTGGCCTCGAGCACGACCATGGGTTCCATTTCCGGCTATGGTGGCACGGGCGGTTCCAC
CTATCCCACCCTGCAGGATGTCAACGCCTTGCCAAACGGTTATGTGGACCGCTGGGACTTCCGCGCATCCGACAAGCTGA
CCCTCGAAGACACGGAAGGGCAGTTCGTCAGCCTGCACGGCACAAGCTATGCCCTGAACAACTTCGGCGGACGGGGCTAC
CTTGCCTTCTGGGCTGAAGGACAGGATGCCGGCTCCACCGTGGCCATCCGTTTTGCTGAAACCACCGTCCCCGTAGTCAA
GGGCGAAGGCACGATGAGCGAAGGCGCCATCTCGTCTGCCAACTACTTTGCCTTGTGGACCTACAACGGCACCCCGCAGT
TCACCGTATCCTCCGGAGACAAAAACAACATGCTGAAAGCGGGCGAAGACTTCATGATCGCCCCGGGACAAAACGCATGC
ACTTACATTATCCAGACATCTGACAAATACTCCATCGGCGGCTATGCGTTCGACTTTAGCTGCGTCGACGCAACGGCAAC
CGTCCATATCACTCCGGCCGAAGGGGAAACGGTGACAAGCACCAATGCCGAGCCGCAACACATCGGTGTGGACGGACTCA
CGGAGAGGACGGCCACCTTTGACCTGTCGGGCGACAACAAAGACACCCGGCTGGACAACTTCAACGTGACCATTCGCCGT
CACATCGAGGGTGCGGACAAGAGCAAGATGGTTGTCTTTGACTACGGAAGCGATGCCGCACACAACATCGTTTACCGCAT
CCCGGCCATCGCCACCGTAGGCACCACCGGACGTCTCGTTGCCGTCACGGACTACCGCTACTGTGGGGCGGACATCGGCA
ACGGACGCATCGACCTCCACATCTCCGTGTCGGACGACAACGGAGCCACATGGACAGAACCCGACCTCTGCCGCGACGCC
AACGGACAGCCCGTGACGCAAGGCGACGGACAGGGCACCGTGGCCACGGCCAATGATAACCGTGACTGTGCGTTCGGCGA
TGCCGCCATCGTGGGCGACCGCGAGAGCTCGCGCGTGTTAATGATAAGCGTGTGCGGACGCACGCCCTTCTTCTCGGCTA
CACGCGAAGTGCCCAACGCCGTAGCACGCTGGTATAGCGAGGACGGCGGCACCACATGGAGCACATTCCAAGACATCACT
GACCACATCTACACGCAATTCGACGGCACCGTACCCTATGGCTACATCGACTCCATGTTCTTCGGTTCGGGACGCATCAT
GCAGAGCTCTCACGTCAAGGTTGGCGAATATTACCGCCTTTATGCCGTAATGAGCGGACGCAACATTGCCGCCGGCAACA
TCTCTAACTGGATTATGTACTCCGACGACTTCGGCCAGACATGGGCCATCCTCGGCGACCCCATGACACCGCCCGTGCCC
AACAGTGCCGACGAACCGAAAGCCGAAGAACTGCCCGACGGCAGCGTGATATGCAGCTCACGCGTAGGTGGCGGACGCTG
GTACAACATCTTCACCTACACGGATGTGGAGAAGGCCGAAGGCTTCTGGGGCAACTGCACCAAGAGCACGCTCGTGAAAG
CATCAAGCAACGCCTGCAACGGTGAAATCATGGTGCTCCCCGTTGAGAAGAGAGCCACGGGCGAGAAAATGTATCTGGCC
CTCCAAAGCGTACCGTTCGGCCCCTCCGACCGTTCGCATGTGGGCATCAACTACAAGGAACTGAACGGCTACGAAGACTA
TGGCACCGTGGAAAACTTTGCCACAGGCTGGGACGGCGCCTATGAAGTGACGAAACTCGCATCGGCCTACTCGACCATGA
CGTGGCAGCATGACGACAAGCTCGCCTTCTACTGGGAAGAGGCCACCTACGGCAAAGGCTACTGCGAAGTGTACAAGAGC
CTGAGCATCGAACAGATTACGGACAGCATCTACCGCTACTGCCCGGACACGGACGGACACATTGCCGACTCGCTGACGCG
CGCCGTGACTGCCGCCAAATTGGAGAAATTCAAGGAGATGGGCAGCGGCGTCTACGTGGGACAGATTACCGAAACGGGCA
TGGCTTCCGTGGAAACGGCTTGCAACGCTTACCTCAACGCCCCCACCCAGGAAAACTACATCGCGTTCAATACAGCCATG
GCTCACGCCGAGAGGGTGGAAATAGAAAACGGACGCATGTACCGCCTGAACAACTGCGGACGCGACAACCATCCGTACCT
CCAGGCAACGGACAACAAACTGACCGTGGGCGCACTCGACGAGAACAACGAGGACCAACTCTTTGCATTCATTGCCTCCG
AAACTGAAGGCACATGGATAATCAAGAACGACAAGCGCCAAGTCTACATCGGTTCCACCGGTGCCCTTTACTCCGAAATA
CCCATGGTGGGCACAGCGGCCGAAGCCGGTGTGTACAAGGTGCAGTCCGGCAACGACGGCTTGAGTTCGCTGATATGCCG
CACTCCGGCCAACGGCAACTACCCCGCCATCCATCTTGACGGCCAACTGAAGCTTGTGCCTTGGCAGGCCGGTAGCGCTA
CGAACAACCAAGCCTCTTGCTGGTACATCGAACCTACGGAATTAAGTATCGGGACGGGCATCGAAGCCCCCAAGGCCGCA
TCGGCAGACCAACCGGTTTACTACGATCTCTTGGGCCGCCGTGTTGTGAAGCCCGTGCCGGGAACTATCTATGTGACGGA
CGACCACCGCAAGGTAATCCTCAAATAG
>igc_K01186_764588959-1_scffld13683_1_30828_22975_unknown_Lipid_Metabolism
ATGATTCTACTGGCCGTGTTTGCCCTGTGTGTTATGACAGCCAAAGCTGACGAAACATTCCGCAACCACCGTTACAGCAG
TTTCAAAGCCTTGCCCGAATGCCAGGAAGGCGACATTGTCTTCATCGGCAATTCCATCACCAACATGATGAACTGGTTCG
AGGCATTCGGCAGCCAACAAAACATCCACGGCCGTGGCAACTCGGGCGGTTACACGCAAGAGATACTCGACAACTTGGAG
TCGATGATTGCCGGCAATCCTTCAAAAGTGTTCCTGATGATCGGTACCAACGACTTAGGCACCAGCGGGAGCAACTATAC
CCCGGAGCTTACGGCCGAGCGTATCCAACTCATCCTGTCACGTATCCGTGCGGAAGTTCCCGGTGCCACCGTTTACTACC
AAAGCATCCTCCCCTCGCTCAGCGGACTCCGCACCAAAGAAAAAACCGAAACGACCAACAATCTGGTAAAAAGCTGGATA
GAGAAAAAGGCAGATAATAAAATCGTGTACATAGACTTGTACAGCCTGATGGTCGCAGACAACGGTGCCATGAAGAACAC
AACGGCATCGGCATCCACTTCTTCCTACAGCTGGGACGGTCTGCACCTCACTCAAAAGGGTTACCGCGTGTGGATGGAAG
CCATCAAGGAACATGTGGGACACGAATGCGTGTACCCCGCTACGGCCGACAATATCTTCGGCGGACTGACCGGTTCCAAC
GGCATGCGTGTCACTTACTTCGGTGCTTCACCGGTAAAGAGCACAGACATCCTGTTGATTGGCGATGAAATGATACACAA
CGGAGAGTGGCACGAGCTGCTCGGCTCTGCCGACTTCAAGGACCGCGGCATCGGATGGGGCTTCCCTAGCCTGAATGTGT
CTTCCGTGGCTGGTATGTTTGATGCCATCCTTTCCGGCAACACGGACAAAGGCGTGAGCAAGACGGCTCCCCGTGCCATA
TGTATGTACACCGGCCTGACGGATGTACAGGCTGGAACAGATGCCGCAACCATCTTCGCCAACTATCAGGCTGCCGTGAA
CAACCTGCGGAGCAAGTTGCCCGACACACCGATCTTCGTGATGACCGTGTTGCCTTATCCGTCCAGCGACGCAGCCAAGT
CGTCAACAATTGTCAACCTGAACAACTCACTGAAGACTTTAGCCAATGACGATAATAAAATCTACATCATCGACGCATAC
GGAGCGACTTACGGCACCTCACGCGACGAGGCTTCCTTCATGGGCACCGGCAACATATACCTGAGCGGTTTGGGGTATGC
CAAAGTGGCACAAGCCATTGCCACAACGGTCAATGAAAAACTAAACACCACATTCCAGGCCGTAACGACGGAAGAAGCAC
AAAAGAACATTGACCGCTTTGCCCTCCGCACCGCTGCCTACAGCTACAACTACGAGGCGGGAACAGAACTGGGCTGTTAT
GAACCGGAAGCCGTGGCCACTTTCCAGTCCACCATCCAAAACCTGCTTAACGAATTCAATGCCGGCACGGGAAGCAATTA
CGAAAGTCGTGCGCAAGAAGCACAAAACACCATGAGAACGGCTTTGGTCCTCCCCTCGGATGAAAACACGGCAAACCGCG
AGTTCCAACTTTACACGCCCAACCGCGGACACAAATACATGACTTCGACGGGACGCGGCAAAGGTGTGAAAGGAACAGAA
AAGAACAACTACAACACGTCGCGCTGGACTTTCGTACATCGCGAGGATGGAAAATGGGACATCCGCAACGTGGGCGACTT
GTCCTACCTGTCACCCGTGGCCGGCTTCAATACACAGATTAAAACGTCCAAGACCGCCCCGGAAACCGGATGGGAATTCA
GCTATTGCAACAGTGCCGGCCTTTACATCATCCAAAGCGGAAACGTGCAACTGAACCAGACAAACAAAGAGGATGCAGTC
TACAACTGGAGCAGTAGCGGCAATGCTTCCGACCGTGCCGATGCCGGCTGTCAGTTCAAGATTGTGGATGTAACGGACAT
TCCGGCCGATATAGTGGAGGAGCCTGTCTATCCCTCGGAAGCCTTCCAAATAACCGTTACCAAAGACAACGGTAAACTTT
ACCGGGCCGGCAGTGCTATAGAAAGCGGTTGGGGAAGCCTGTGGACGTCTACCGACGGTCTTCTCAACTTCAGCTGCAAC
GGAGTGAACAACATGCAATGGAACGGCAAGAACATTGATGCACGTTCCGGGCAGAACAAGTCCGCCTCCTACGAACTTTC
TTGCGCCGAAGGATACTATATCGCAGGATATTCCATGAAGTTGACCTCCCTGACAGCCAATGCACAACAATGGGTCATCA
ACGAACGGAACTTTACAACCTCTTCAACGACCGACATTCAGACGGTCAGTGAAGAAGAGCTGCAGACATCAAGCATCCTC
ATGTCCCTGAAAGGCGAAAACACGGGAACGCTCATCACCGACTTTGTCGTTACCTTGAAGAGCAACGTGTCCACCTTTAT
GGTAAACATGCTCAACGGAACCGTAACCGACTCTCGCTGGACCTCCAACATTGAGCCCCCCCAACTGGTTCTCTCTACCG
AAGAGAACGGATGCGGCGTAAGCGCGGCTGGCAACGAACTGAAACTGTCGGGTAAGGCCGCCGGTACTGCGTACACCCTG
CAGGTTCCCGAAGGCTATGTCATCGACAGCTATAAGTTCCGCTTTAGCTGTCCGGAAAAGATTATGACCGTACAGGCCGC
AAACGAAGAGGCTGTCGAAGGCAGTGCCGACTATGCCGAACAGGTATCTGTATCCGACCTGTCTACCTCCAAAGTAACAT
TCACCCTGTCGGGTAACGAAGACGGTGACATCACTACATCCGAGTTTTACGTACAAGTAACTAAAGTGAACTTGGAAGTC
CTCGTAAACGAGCGTTTTACGGTATTCAAAAATCCATCCTCAGACGGTGTACCCTACCGTATCCCTGCCATCGCCAAGGC
ACAGAACGGTGACCTCATAGCCGTAGCAGACTATCGCTATTCGAAAGCAGACATCGGCATGGCCACCAACGGTAAACTGG
ATTTGCGTTTCCGCATCAAAGACCACGCCACCGGCGAATGGGGCGAAGTGAAAACGTTGGCAGCCGCCAAAGGAAGCGGT
GCGTCCAACATCGCTTTCGGTGACCCCTGCATCGTTGCCGACCGCGAGAGCAACCGTGTGATGGTGACCAGTTGCTGTGG
TAACGTCAGCTTCCCGAACGGAACACATGAAAACCATCAGGGATGGGCTCGTTTCTATTCCGAAGACGGCGGACAGACTT
GGAGCGACTATACAGACATCTCCGACCAAGTATTTGAGCAACTGGACAAGCGTAGCGACGGCAACATCCGCTGTTTCTTC
ATCGGTTCCGGAAAGATTTGTCAGAGCACGACGGTGAAGGTGGGCGACTACTACCGTATCTATTGTGCCGCCCTCGTCAA
GGTAGGCAACGGTACGAATACCAACTACGTATTCTATTCCGACGACTTCGGCCTGAACTGGAAAATGTTAGGTACACCCG
ACGATTGCCCCATCCCGAGCGGTGCAGACGAGCCCAAAGCGGAAGAGTTGCCCGACGGAAGCATCTTGGTCAGCTCACGC
ATCGGTGGCGGACGTTTCTACAACATCTATCACTTCACGAACACCGAAACCGGAGAAGGTAAGTGGGGCGACATGGCTAC
ATCGAGCCGCAGCGTGAACGGCATCTACGCATCGAGCAATGCCTGCAACGGTGAAACCCTCTGTGTTCCCGTGATGCGCA
AGAGCGACAGCAAGAAGATGTTCCTTCTGTTGCAGTCTGTTCCCTTCGGTCCCTCCGACCGTTCACACGTTGGCATCAAC
TACAAGGAACTGGCTGATTTGGGAGACTTCCACACCCCCACCGGTCTGGCTAAAGATTGGGACGGTAAATTTGAAGTGAC
CGAACGTGCCTCCGCCTATTCTACCATGACTTTGGATGCCGGCAACAACGTGGCTTTCTTCTATGAAGAGAACTACAGCG
ACGGCGGTTATGACATGGTATACAAGAAATACACCATTGAGGAACTGACCAACGACGCCTATGCATACGAGACACTGACT
CATGCCGACAGCACTGCGTACATGAAGGAAGCCATCAATACGTATGTCACTAACATGGACAATATGATCGGGGACATCGT
AGGCATGTATGCTCCTGAAGCCAAGAACGAGATCGCACAGGCACAAGCCAACTACGAAAACAACCCTTGCCGCGAAAACT
ACGAGGCCTTCAACCAAGCCCTCACTTCGGCCAAGCGTGTAACAGTAGAGCCGGGAAAGAAATATTATTTCCGCAACTAC
GGACGTTCCAATGCCAATGCGTCATACGTAATGACACTCAAGAGCGACAAGTCCTATTTCGTCGGTGCCAATGAATCCAC
GGCCAATGTGGAGGCTTCGACCCAGCACTTCAGCTTTGTAGCTACGGAAAACGAAGGGGAATATCTGTTATTCCATCCCG
AAAGCCAATTGTATTACGGTATCCTGGGTAACAACGAAACGCAAACTGCCCCCGCTACGGCTTCTGAAAATGCCGGTATC
TTCCGCATCGAAAGCAACACCGAAGGATTAAGCAAGTTCAACAACGTGAACCATACCGGAAGCAACGCATATATCCATTT
GGCCGGCGACAACACACGCCTTGTTCCTTGGGCCGGAACGGATCCGTCGCAATGGTATATCATCCCCACATCCAACAGCG
TGGGTATACAAGGTATCCATGCTACACAGCCGGATGCTCCCGTTGTCATCTACGACTTGGCAGGACGCCGTGTGGACAAC
CCGTCACAGAAGGGTGTCTACATCGTCAACGGCCAGAAGATAGTGATGAAATAA
>igc_K01186_764588959-1_scffld14014_1_50607_1518397_unknown_Lipid_Metabolism
ATGTATATGAAAAACCCATTTATCACGGCCGTCCTGTTGCTGGCAACCGGCATAGCCCCGTTCAACCTACAAGCACAAAA
AACGGAAAGCACGGCTTACACCCAATGCCTGTTCCGTACCGTAAAAAACAGCATCCCCTATCGCATCCCGGCCATTGCCA
CCACTCGCAAAGGAGATCTCATCGCCATGAGTGACTACCGATATTGCGGCGGGGACATCGGCAACGGCCAAGTGGACATT
GTGGCCCGCATCAGCCGTGACAACGGACGTACCTGGGGAGAGCCCTATACCGTAGCTGCCGGAAGCGGTATCAAAGACGA
CCCTACTTGCGGTTACGGTGATGCCGCCTTGGTGGCCGACCGCAAGAGCAACTCCCTGCTACTCATCGTAGGCTCCGGGA
ATACCACCTATTGGCAATCCACACGCACAAATCCCGTACGTGTAGCCAGACTATACAGCCATGACAACGGACGCACCTGG
AGCAAACCTGAAGACATTACCGGTGACATGTACAGGCTGTTTGACCACCGCCCCGACCAACCTCTGCAAAAATTGTTTGT
GGCCTCCGGCAAGATATGCCAATCCAGCCGCATCAAAACAGGCAAGTATTATCGCTTGTATGCGGCTCTCTGCACCAACA
AGGGCAGTTTTGCCATTTACAGTGACGACTTCGGTCAATCCTGGCATGTATTGGGAGGTACAGCCGTTGATCCGGCACCG
AAAGGCGATGAACCCAAGTGTGAAGAACTCCCCGACGGCAACGTGGTGCTAAGCTGCCGCAAGGCGCACGGGCGCTACTT
TAACATCTATACCTACAAAGACCAGCAAACGGCAACCGGAAGCTGGGGCAAAGTGGCGGACTCAAGCGAATGCAAAGAAG
GTATCAAGGTAGGAGGCAACTCCACTAACGGTGAGATTGCCGTTATCCAGGTATGCCGCACGGTAGACAACGTAAAAACG
TATTTGGCCCTGCAGTCCATCCCCGTCGGCAACGGCCGTTCGCATGTGAGCATCTTCTACAAAGAACTGTCCGACCCGGC
CGACTATGCCACCCCGGAACAATTCGCCTCACGCTGGAAAGGCTCTTTCCTCGTTACGGACAAAGGGTCGGCCTACTCCA
CATTCAGCATACAAAAAGACAAACGGCTGGCGTTTTTCTATGAGGAAGAACCGGAATGCTACAATCTTATCTACCGCCCC
TTAGACATAGAAACCATCACGGACGGCCGGTACAAAAGCCTCTGA
>igc_K01186_764588959-1_scffld35031_2_139111_82152_unknown_Lipid_Metabolism
ATGAATTTAAGAAAACTACTTGCTATGGCGGCGTTCACAGCGTTATTGCCATCAGTTCTGGCCAATAACCAGGCAACCAA
TGGTAATAACTCCGCTACCGATTCCAAATCAACGGTTGAAACCAAGAATTTAATGGGTGATACTCCTACATCATTCATTG
AGTTCAACGGTTCCGATCAGTATATGGTGATTCCCCATCATGCCGATTTTAACGTTACGACTTCCGAGTCATTTACCGTT
TCATGCTGGGTAAAACGAAATGTTCTGGCCAAAGACGCTCGTTTCGTCGTAAAACGTGTGAAAAACAATGCTACTGTTAA
ATCGGGATATGAACTATGGGGAGATGACGTGAGTAATAAGTATTTCGCCGTAAATAGCCCCAACAATGCAGGAGACCATG
CTAACTCCGTATCAGTTTATTCAACGATAACGGGTAATACCGGCGAATGGCATCATGTGGCTTTCGTTATTGACCGCACA
GCAGGCGTTATGTACGAATATCATAACGGAACACAGGTGGCGAGCAGTGGAAGTAAAAACATTGCCCCCTGGGAATGCAG
CAATACGTATGACGTACTTGTCGGAGCAGGATTCTCAGAAGAGAATACTCCTAATTACTTCCTCAATGGCTCTATTGCCG
GTTTACACTTTTACAAACGGGCTCTCTCGGCAGAAGAGATCACCGCGGATGCAACAGCCCAAGTAGGAGCTGAAACAGAA
GGTTTAGTGGCTGCTTATGATTTTCAGAACATCACAGGTCTGAAAGTAACAGACATCAGCGGAAACGGACATACCGCCAC
ACTGGTAGGATTTACAACCAATCTTCCGGAAATTGCATCCGTTACTCTTACCCAGAATACCAAGTTCACCGGTCGTGGAA
ACCTGCACGATCAAATTCTTAAAGCCACTGTAGTAATGGGTGGAACAGATGCAACACAGGTATTGCGTTCTGTGAAAATG
AACTTAAACGGTACTACCAATTTAAACGATATTGCCAAGATCAAATTCTATAAGACATCCCAAAATACATTCGACGAACG
TACAGCCAAGGATGCTGTTCTGTTGGGCGAATTTGTTCCGGCCGAAGGTGAGATGACATGCGAATTTACAAATGCAACCA
TTCAGTCCGGTACATGTTATCTGTGGCTCTGTGCCGAAGTATCGGAAACAGCTGCCGAAGGAGCAAAAATAGATGCAGAA
TTACATGAAATAACTACTGAAAGCCAGACTTTCGAAATCGAGAAACCGGCTCCAACCGGAAGCCGTGAAATATTGCTGAA
ACGTCGTTTGGTGTTTGCTCCGGGCGATTATAATTCAACAAACTGGCGTATACCGGGATTGTTGCAACTTTCGGACGGAA
CTTTGCTGACTACTACTGATAAGCGCAAATATAACGAAACGGACCTTCCGGAAGACATTGATATCGTTTCACGTTACAGT
ACCGATGGTGGTTTTACTTGGAGCGAACCCGTAACCATTGCCGAAGGAAAAGGACGTAAAAAAGGATACGGCGATGCAGT
TATCGTAGAAGCAGCCAATGGCGACGTAGTATGTGGCTTTGTGGGTGGAAACGGACTTTGGGATTCTTCTGAATCCGATC
CTCAATGGTCGTATATCGCTATCAGTCATGATAAAGGACGTACGTGGGGAGAACCTAAGAACATCACAGATTTACTGTGG
GGAAGCAAGTGCGATAATACAGAACGCAGAGCCTTTGCTCATTCATTCTTCGGTTCCGGTAATGGTTTGCGCCTGATTCG
TGGAGAACATGCAGGACGCATCCTGTTTGTAGCAGCAATGGGTTCCGGAAACCAGCTACACAACTATGCTGTTTATTCGG
ATGATAACGGTGCTACCTGGTCGGTATCAGAGCGTGCATTCACCAATGGAGATGAAGCCAAAGTAGTAGAACTCAACGAT
GGTCGCGTGTTGATGAGTATTCGTCAGAGCGGTTATCGTGGTTATAGTATCTCTGCAGATGGCGGAGAGACCTGGAGCGC
CCAATCGAGCTGGAACGAAATCAACACCAATGCCTGCAATGGTGATATTATCCGCTATACGGCTACAGACAAGGGTTTCA
ACAAAGATCGCTTGCTACATTCCCTTCCTAATGCTTCTTCCCGCCAGAACGTAAGTATATTTATCAGCTATGACGAAGGA
GAAACATGGCCGGTTGTAAAATCGATATGTCCTTATAACTCCGTTTATTCATCTCTTACAATACTTCCCGACGGTACAAT
CGGAGCATATGTAGAAGAAAATCCGGAAGGTGCCTGCTCACTCTATTTCATGAATTTCTCTTTGGAATGGCTGACTGGCG
GTCAGGATATATACACCCCTGCAGGTGAGGTGCTTGAACGGGTGGAAACTCCGGTTTTTGACCCGGCCAATGGTCGCCTG
GAAGAAGGAGAAACAGTTAAAGTAACCATTACATGTGCCACTCCGGGTGCTACAATCCACTATACATTGGATGGAACAAC
CCCCACTGAGCAATCTGAAGTATATACAAACGCTATTTCGGTTTCGTCATCAACTACAATCAAGGCAATAGCAGTTAAAG
AAGGCATGCTCAATAGTAAAGCAGCAACAGCCGAGTTTATTTATCCGGCTTATTGCACTCCCGATCTAAAAACCAATCAC
GCCCGCTATCTGACTTCTGTATCTGTGACCGATGATGATACAAATTCATTTACGAGCAGCCAAATCCAGACATCAGCAAC
GCCTCGTGCCGTATATGTTGACAAAACAGATGAAATAATTAAAACCAAGGCTGGTGCTACCCTAAATGCAAGTACCGTAT
GGGGCTTCGAATGGATGCATGCTTATGTGTATATAGATTATAATAAGGATAAAGAATTTGATGCAACACTCAATGCCGAT
GGTAATAACAAAGGAGAACTGGTTTCATACACATTCTATGCAGAAGACGGAGGTGAGTATGGTACAAACAGTTTAGGCGA
AAGGAAAAAAAATAATGTCGGTGCTAACGGTGCTCTTCCCCGCTTCATCATACCTCAAGACCTCGCAGCAGGAGACTATC
GTATCCGTTTTAAAATCGACTGGAACGATATTAATCCCTGTGGAAGCGTTGCAGCAGGAAATGGAATTGCTAATAATGGC
GGTACTATTGCCGACTTTACCCTGCGGATCGAATCATCGGGAGGCGTTAGTATCAAAGATGTAAACGATGCTCCGGAAAC
AGTATTTACCGGTGTAGCCGGAGGTATTGCGATTGAAGGGCAAAATTGTGTAGCCGAAGTATTCGACGGACAAGGCCGTT
TAATAGTGAAAAAAGCAGTTACGAGCGGTTCATTTATTTCACTTCCGGCTGGTTTCTACATTATCCGTAATGGAAAAGTC
AATATGAAAGTGATTGTAAAAGCATAA
>igc_K01186_764669880-1_C414921_1_16676_3343879_unknown_Lipid_Metabolism
GCTGGAGAGACTGTAGAAGGTTATACAATCGATTCTTATTTTAATATTAAAGGTGATGGCGTAGATACGAACTTGTTTGA
GGCGGAATCTCCGTTCCAGGTATGGCCGACAGATTATCTTTATCTGACGACATCCGAAGATGGCGGGGCAACATGGTCTG
TACCTTCTATTATTAATATGAGAAAGGATACAGAACAAACTCTTTTAGTTGGTCCGGGTCGTGGAATGATTACATCGACA
AACAGAATTTTGTTTACAGCATATGAATATACCGGTGGAGATAAAAATAGTGTAGCAATCTATTCCGATGATGGCGGTAA
GACATGGGAAAGAGGTCAGTCTGTCTCAAGTACAAGTTCGGAGGCTGTTGTGACAGAAGCGAACGGAAAACTGTATATGT
TTACCCGCCATGGCGGATATTATACGTCTGATGACTTTGGCGAGACATGGTCGCAGAGACAAAATATGGGTATTAATTAT
TGTCAGACTTGTCAGTTGACAGCGATTACATATCCTGAAAAAATTGACGGAAAGACAGCGATTTTGTTTGCTGCTCCATC
AGGAACAGGTCGTGATTCAGGAAAGATTTTCGTAGGATTAGTAAATGATAACGGAACGCTTGATTGGAAATACAATTACA
GCATTAACGGATCTGCATATTATGCGTATTCTTGTCTGACAGTTCTCCCTGACGGAACGATTGGTCTTCTCTATGAGAGT
GACGGAACTGTGATCACTTATAAAGATTTCGATATCGCAGACGTTGCAAAAGGCGCTGCAATCGGAAATATCTGGTGCAC
AGAGTCG
>igc_K01186_764669880-1_scffld6631_4_44543_691790_Bacteroides_Lipid_Metabolism
GTCTCGGCATTCCTGCTGAACCGCTCTTCCGATCTCATATCTATTAATTTCAACCTACAAACAAAAAACATCATGAAAAA
AACTTTCCTGTATTTCTGCCTTCTTTTCATCGTACAAACGGCTTTTGCGGCAGACAGTCTTTATGTGCGAGAGCAACAAA
TCCCCATCTTGATAGACCGGATCGACAATGTACTTTACGAGATGCGGATACCGGCCCAAAAAGGGGATGTATTAAACGAG
ATCACGATACAGATCGGAGACAATGTCGACCTGTCGGACATCCAAGCGATACGTCTATTTTATAGCGGAGTGGAAGCTCC
ATCCCGCAAAGGGGAACATTTCAGTCCCGTTACGTACATATCCAGCCATATACCGGGAAATACCCGTAAGGCTCTTGAAT
CTTATTCCGTACGGCAAGATGAGGTTAGCGCCCCCTTGTCGCGCACGGTAAAACTAACCTCTAAGCAACCGATGCTTAAA
GGCATCAACTATTTCTGGGTAAGTATCCAGATGAAGCCAGAGACTTCCTTATTGGCAAAAGTAGCGACCACGATGCCTAA
CGCACAGATCAACAACAAACCGATCGACATCACTTGGAAAGGAAAGGTGGACGAACGCCATGTAGGTATCGGCGTACGCC
AAGCCGGGGATGACGGATCGGCGGCCTTCCGCATCCCGGGATTAGTGACGACGAATAACGGAACATTACTCGGAGTCTAC
GATATTCGCTATAATAACAGCGTGGACCTACAAGAGAAAATCGATATCGGAGTAAGCCGCAGTACCGATAAGGGACAAAC
TTGGGAACCGATGCGAGTAGCCATGACTTTCAAACAAACGGATGGCCTGCCCCACGGACAAAACGGCGTGGGAGACCCAT
CGATCTTGGTAGACGAAAAGACCAATACGATCTGGGTAGTAGCCGCATGGACGCATGGTATGGGTAACGAACGGGCTTGG
TGGAACTCCATGCCGGGAATGACACCGGACGAGACCGCCCAACTTATGCTCGTGAAAAGTGAGGACGATGGTAAGACGTG
GAGCGAACCGATCAATATCACCTCCCAAGTAAAAGACCCGTCTTGGTATTTCCTATTGCAAGGCCCGGGACGAGGCATCA
CGATGCAAGACGGTACCTTGGTCTTCCCGATCCAGTTTATCGACGCTACCCGTGTGCCCAACGCCGGCATTATGTATAGC
AAAGACCGCGGGAAAACATGGCACCTGCATAACTTAGCCCGCACGAATACCACAGAGGCGCAAGTTGCCGAGGTAGAGCC
GGGCGTATTGATGTTAAATATGCGTGATAACCGGGGCGGTAGCCGTGCCGTGGCCACCACAAAGGATTTAGGCAAGACAT
GGACAGAGCATCCTTCCAGCCGTAGCGCCTTACAGGAATCCGTTTGTATGGCCAGCTTGATCAAGGTAAACGCCAAGGAT
AACATCACCGGCAAGGACCTTCTACTCTTCTCCAATCCGAACACGACGAAAGGGCGTAATCATATCACGATCAAGGCGAG
TCTGGACGGTGGACTTACTTGGCCCACGGAGCATCAAGTCTTATTAGACGAGGCCGAGGGGTGGGGATATTCCTGTCTTT
CGATGATCGATAAGGAAACGGTAGGAATCTTCTACGAGTCAAGCGTAGCACATATGACCTTCCAAGCTATCAAATTACAG
GATATCATTCATCAATAA
>igc_K01186_764811490-1_C311014_1_49137_547493_Blautia_Lipid_Metabolism
GGTGTTATCTATAATGATACAACGAATCAGCCGACAGAGTATTCTCTGAACAGTAATTTTGAAATTTTGAAGGATAATGT
ATTGCAGACAGTCAAACAAAAATCGTCAAGATTCGATCCTACGAACGGTTCGGGACAGCTTGTAACAGATGAGACAGACA
AAGACGTTCCGATGAACATTATGTATGCAGATGCAGTATTCAAAGCATTGCCTACGACATGGCTGTATATGAAGTACAGT
GATGATGACGGAAAAACATGGTCTGATCCGATACTTTTAAACGGAATGGTCAAAGCAGAAGATTCAAGAGTGCTTGTCAC
AGGTCCGGGAAGAGGCATGCAGATTAAAAACGGAGAATATAAGGGGCGGTTGATCGTACCGGTTTATGATACGGCACAGT
CGGGAATTATTTACAGCGACGATCATGGAGCAACATGGAATTATGCAAAAGGACCGTCTACGAAGAAAGCGGCGATGTCA
GAATCACAGATCGTAGAAATGCCGGATGGAACGCTTCATGTTTATGCGAGATCAACAGGTTCTAAGATAGCGGAAGCAGT
GAGCCTGGACGGAGGAAAAACATGGACAGAAGCGGCGTATGTACCGGGAATGACCCAGCCGGGATGGGGATCGCAGTTAT
CCGTGATCCGCTATGGCGGTCTGATAGAAGGAAAGCCGGCGCTGATCATGTCCACTCCTGCCGGTGTGGGAAATTATCGA
AGAGACGGAAGAGTCAAGATCGGTTTGATCACAGATACCGGAAAAGAAGGAAGTGAAAAATATAAAATTGATTGGACTTA
CGATTATTCGGTAGACAGTAAGAATGCAGGGTTTGCATATTCCTGCCTGAGCGAACTTCCGAATCACCAAATCGGTCTGA
TGTATGAAAAGTATGATTCTTACAATCCGGCAGAATTACATTCACAGGATATTATGAAATATGAAGAACTGTCCTTATCA
GAATTAATGGGAAAAGAAGTTGTGGAAATCATACCGCAGACAGAAGGAAAGGGAACTGTTTCCCAAAGAAATACTGTGAA
AAAGGGAAGCAAGATTACAATCGAAGCATATCCGGAAGAAGGATATCAATTTGTCCGTTGGGAAGATGAAAAAGGAAACC
CGGTAAGCGAACAGGAAAAATATACGTTTGATGCAAAAGAAAGCGCCGCTTTTACGGCTGTATTTGAACAGGAAAAAGAA
GAAGTCGATAAGTCTCATCTTAAAGAGGCAATCCGGCATGCAGAAGAACAGATGCAAGATGAAAAATATCAGGATGTAAT
TCCGGTTGTGCGCGAAGAGTATGAGGAAGCGTATAAAAATGCAAAAGCGATTGATGAGAAGCCGGATGCAACAAGCGAAG
AAGTGGAGACAGCGTATAAGACACTGATAGAAGTCGGGAAAAGGCTGACTATGTATAAAGGAGATCTTACAGAACTTCAG
GCGGCATATGACTTATATGCAGGCAAAGATTTGAGTATTTATACACAAGACAGTAAAACGGTTCTGGAAGAAGCTTTAAA
AGAGGCGGAAAAAGTCTTAAAGCTTGGAGAAAATGCAGTAAAAGAAGATGTGAATGAGGCATTGGAAAAACTGCAAAAAG
CGATAGAAGGTCTGGAAAAATCGGAGCCGAATCCACCGACAGATCCGGATTCCGGTAATACAGATATTGTGAATCCAGAT
AATTCACTGTCGCCGGACGATACACCGTCAACGAATGGAACACCATCGGCAAGCGATGAAAAGGCTGTTGCGACAGGAGA
TAAGGAAACGCCGGTCGGATGGACGACCTTAGGATTTGCGGCAATGCTTGCGGCGGCAGGCAGATTCTTAGGCAGAAAGA
AAAGGCGGTAA
>igc_K01186_765074482-1_scffld19391_1_187248_753808_Bacteroides_Lipid_Metabolism
CCATTTATGAAAAGAAATCATTATTTACTTACCCTTGTTCTCTTGATAGGGTGCTCCCTTTATGTGAAAGCCTCAGACAC
AGTTTTTGTCCATCAGACACAAATTCCTATTTTAATTGAGCGGCAGGACAATGTATTGTTCTACTTTCGTTTAGATGCAA
AAGAAAGCCGGATGATGGATGAGATCGTTCTTGATTTTGGCAAGAGTGTGAATTTGTCGGATGTACAGGCCGTTAAACTC
TATTATGGAGGTACAGAAGCTTTACAAGATAGAGGAAAGAAAAGGTTTGCACCGGTCGATTATATATCCAGTCATCGTCC
GGGAGGAACATTGGCAGCGATACCATCTTATTCAATTAAATGTGCGGAAGTACAGAAACCTTCTGCGAAAGTCGTATTGA
AGAGTCATTATAAGTTATTTCCGGGTGTTAATTTCTTTTGGATCAGTTTACAGATGAAACCCGAAGCTTCTCTTTTCACG
AAAATAAGTTCCGAACTCCAGTCGGTAAAGATAGATGGCAAAGAAGCTGTTTGTAAAGAACGGTCACCGAAAGATATAAT
TCACCGGATGGCTGTCGGTGTTCGGCATGCCGGTGATGATGGCTCAGCTTCTTTCCGCATTCCCGGATTGGTCACTTCCA
ATAAAGGAACACTGCTTGGCGTATATGATGTTCGTTATAATAGCAGTGTCGATCTGCAAGAATATGTAGATGTCGGTTTG
AGTCGTAGCACGGATGGCGGCAAAACATGGGAGAAGATGAGACTGCCTCTTTCGTTTGGTGAGTACGATGGTTTGCCTGC
TGCGCAGAATGGAGTAGGGGACCCTTCTATTCTGGTAGATACCCAAACGAATACAATATGGGTTGTTGCGGCATGGACAC
ACGGCATGGGTAATCAGCGTGCCTGGTGGAGTTCTCATCCCGGGATGGATATGTATAAAACGGCACAATTGGTTATGGCA
AAAAGTACGGATGACGGTAAGACTTGGTCGAAGCCGATTAATATAACCGATCAGGTAAAAGATCCTTCCTGGTATTTCTT
GCTTCAGGGACCGGGACGGGGAATCACGATGAGTGACGGAACTTTAGTATTTCCTACTCAGTTTATCGATTCTACCCGTA
TACCTAATGCCGGAATCATGTATAGTAAAGACAGAGGAAAAACGTGGAAGATGCACAATCTGGCACGTACCAATACAACC
GAAGCGCAAGTGGTAGAAATAGAGCCCGGAGTGCTGATGCTGAATATGCGGGATAACCGTGGAGGAAGCCGTGCCGTAGC
AATTACAAAAGACTTAGGAAAGACATGGACAGAACATCCTTCCTCTCGAAAGGCACTGCAGGAGCCTGTGTGTATGGCAA
GTTTGATTCATGTTGGAGCTAAAGATAATGTACTTAATAAGGATATTCTTTTATTCTCGAATCCGAATACTACCAAAGGA
CGTAATCATATAACTATTAAAGCAAGTCTGGACGGAGGAGTGACCTGGCTTCCCGAACATCAGTTAATGCTGGATGAAGG
AGAAGGCTGGGGATATAGCTGTCTGACAATGATCGATCGGGAGACTATTGGCATCTTATATGAAAGCAGTGCAGCTCATA
TGACATTCCAAGCGGTGAAACTGAAAGATCTGATTCGATGA
>igc_K01186_765094712-1_scffld4859_1_45723_1960926_unknown_Lipid_Metabolism
ATGGGAAAGGACGGTTTTGAATGGGGAATAGGTGTATTTTTGCTGTTACTACTGTTCTCCCGCTGTTCTTCTGACGTGGT
GGAAGAAGAGATTCTTCCTTATGCATTTAAATCGAGTACATTGTTTGTTGAATCGTCCTTGGATATACCACGAAGGAGCG
AGGGGGATATTTTGTTGCTGGCCGATGGAAAGCTGCTGTTGGTCTATACAAAATTTGTGGGAGGATATGAAGATCATAAT
TATGCCGTGTTAGTGAAACGTATTTCAACAGATAAGGGACAAACGTGGTCTGATGAAATGGAGTTTTTTGATCAAAAAGG
CCGGTTAAACGTGATGTCCGCCTCTTTATTGCAATTGAAAGAAGGAGGTTTGGCATTATTTTATTTAGTCAAAAACAGTA
ATAGAGACTGTTACCCTGTTGTTCGGTTTTCCGCTGATAATGGTGATAGTTGGTCGGAACCTACGGCTTGTATTTCTCCT
GGAAGTGGTTATTATATCATGAATAACTCTCGTGTTGTCCAGTTGTCTACAGGGCGGATAGTCATACCTATTTCCCAACA
TATCCTTGATAAGGATGATACGTTTTCGGAAAGCGGTATAATTTTTTGCTGTTATTCGGATGATGGCGGAAAAACATGGT
GTAAAGGGAAATCATTCGTTTCACCGAATCAATCTTTGGTATTGCAAGAACCTGGAATAGTGGAACTGTCTGATGGAAAA
ATCCTCATGTATATAAGGACAAACAGTGGATATCAATATTATTCTTATTCGGATAATAAAGGGTATTCGTGGGGTAAACT
CTCCCGAAGTCCTTTAGAATCACCTTTAGCTCCAGCTTTGATAGAAAGGAATCCTTATACAAAAACTTTAGTTGTCGTAT
GGAATAAGAGCAAAAGTGAGCGGATGCCCCTTTGTATAGCCTCATCGGTCAATGAAGGTGTGGCATGGGGCAATAAGGCT
TTATTGGAGAATAGTAACGGTTATTTAGCTTGTTATCCGGCAATGGAGTTTTTATCTGAAAAGGAGATGCTTGTTTTATA
TAGCATTTCGAAAAAGGAACAATGGGGGTTGGGGAGTTTGAAGTTAGTGCATGTTAGGTCTTATTGA
>igc_K01186_765094712-1_scffld6134_1_63780_1788547_unknown_Lipid_Metabolism
ATGTATATATTAAAAAATCTATTTATAATAGTATGGCTACTTCTGCTCTTTTCTATCAGAGGAGAAGCGCAAACTACGGA
ACACCCAGGTTCCCCGGAGCTTAAATATACTGTATTTTCCGCCGGAGATGAGAATGTCGATAGCTACCGTATCCCTTCGC
TGCTGACGGCAAAAGACGGAACACTGCTGGTCTTTTGTGAGGCACGTAGAGAAAGCTGGAAGGATAAAAGCCGTACGGAT
ATCGTTGTAAAGCGTAGCGAGGATATGGGACGGACATGGACAGTTATGCAAGACTTAACACAAGGTACAACCGGTGCATA
TATGGACCCCACTCCGATTCTCGACTCAACTACCGGACGCATATTTTTATTTACCACTTTCTGGCCTTCGACCAATCACT
CGGGAATGGAAAACCGGGCTATCCTTGTCACTTCGGATGATAACGGAAAAACTTGGTCTTCGCCTGTCGATGTTACATCT
GCGGTTATTCCGGAAGAATACCATATTGCCGGTTTCGGTCCGGGAACAGGTTTGCAAATGGTGGGAGAGCGGTTCAAGGA
GCGTTTGATTTTGCCGGCCCGTGTCATTGGTCCCGAAGGGAATGCTTATAACGTAGCTATCCATTCCGACAATCATGGCG
AAACATGGACAATGGGGGGTAAAGGCAGTACGGACGATGAGTTTCAGATAGCAGAATCGCCTGCCGGGGTACTAGTGTAC
AATGCCCGGGTACCGGGAGCACGTATGGTAGCATATAGTACCGACGGCGGGGTAACCTGGAGCAAGGCAGTACGGAAACC
TGCATTACCGGGTGTCTCCAAAGGATGTCAGGCCAGTATTCTGGGAAAAGGAAAGACCCTTTATTTCTCCGGTATAGAGG
GAACAGCGGAAACTGCGGAATATGATGAGCGTGCCGGACTTTCTTTATATAAGAGCTGCGACGGTGGAAAAACATGGAAT
AACGGTATTAGGCTGTATGATAAAGCCTCCGGTTATAGTTGCATGTCTTTTCTTCCGGACGGTAGAATGGCGATAATATT
TGAAACGGCAGATACCCCAGGGTTTACTCGGAAATCGTTGCCGGATACCAAACCTCTCAAACGTCCGGCCGGGTGGATGA
GGCTGGACCTGCTTATACTACCTATTATTAATCTTTAA
>igc_K01186_765094712-1_scffld6134_1_63785_760703_unknown_Lipid_Metabolism
ATGAAAAAACTTCTATTCTTATTCCTGTTTTACAGTATCGTATGGGGCGACAGCCTGCAAGCTGCCGATACCGTATTCAT
AAAGGAAGCACAAATTCCCGTTCTGTTGGAACGGCAGGATAATATACTTTTCTATATGCGTCTGAAGGCCGATACGGCAC
AAACATTCAATGAGGTGGTTTTACAATTTACAGACAATACTCCTATGCAGGATATTCAGTCAGTAAAACTCTATTATAGC
GGGACGGAAGCATTACAGGATTACGGTAAAAAACGCTTTGCTCCCGTAGCTTATCTGTCTTTCACTTCACCGGGGAAGAC
ATTGGCTGCCAATCCTTCCTATTCTGTTTTAAAATCGGAAGCGACGGGGATGATAAAGAGAGAAATAAAGTTAGTAGGAA
ACCAAAAACTGTTTCCGGGCATAAACTTTTTCTGGATTAGCTTGCAAATGAAGCCCTCCGCTTCTTTAACTTCTAAAGTC
TCTGCAAAAATAATATCCGTGAGTTTGGATAATCATAAAGCTCCCCTGCAAGTCGTTTCCCCGCAGGGTATCGAACACCG
TATGGGTATCGGCGTACGCCATGCCGGTGATGATGCATCGGCTGCTTATCGCATTCCGGGGTTGGTAACTACCAATAAGG
GAACTTTGCTGGGAGTATATGATGTCCGTTATAATAATAGTGCAGACCTGCAAGAGCATGTGGATGTGGGTTTGAGCCGT
AGTACAAATGGCGGACGGACATGGGAGAAGATGCGTTTACCCCTTGCTTTTGGTGAATATGGCGGGCTTCCTGCCGCACA
GAATGGAGTGGGCGACCCTTCTATTCTGGTAGATACCCAAACCAATACTGTATGGATTGTAGCTGCATGGACTCACGGAA
TGGGCAATCAACGTGCGTGGTGGAGCTCGCATCCGGGAATGGATTTAAACCGTACCGCCCAACTGGTGGTAACTAAAAGC
ACGGACGATGGCAAAACGTGGTCTGCCCCGGTTAATATAACTGGACAGGTGAAAGCCCCTTCCTGGTATTTCTTGTTGCA
GGGTCCTGGAAGGGGCATTACAATGGACGACGGCACATTGGTTTTCCCTATTCAGTTTATAGATTCTACCCGTGTTCCTA
ATGCGGGAATTATGTATAGCAAAGACGGTGGTAAAACTTGGAAAATGCATAATCCTGCCCGTACCAATACGACAGAGTCG
CAAGTCGTAGAAGCCAGTCCGGGAGTGCTGATGCTGAACATGCGCGACAACCGTAAGGGAAGCCGTGCCGTTGCAACGAC
AAAGGATTTGGGAAAGACCTGGACGGAACATGTGTCTTCACGTAAGGCGCTTCGGGAACCCGTTTGTATGGCAAGCCTTA
TCAGCGTAAAAGCCAAAGACAATATATTGGGTAAAGACATACTGGTATTCTCCAATCCCGATACGTCGGAAGGTCGTCAT
AGTACTACCATTAAGATTAGCCTGGACGGTGGTGTAACCTGGTTACCCCAACATCAGTTACTGCTGGACGAAGGCGACAA
TTGGGGATATTCGTGCCTGACGATGATTGACAAGGAAACCATTGGCATTTTGTACGAGAGCAGTGTCGCTCAGATAACTT
TCCAGGCAGTGAAGCTGAAAGATATTGTAAAATAA
>igc_K01186_765560005-1_scffld10591_1_49283_318243_unknown_Lipid_Metabolism
TTGTTTTCTACACAAGGTTTCTCCGGAACTTACTGTAATGCAGTACCTGAATATCTGTCGGTCGGACAAGAATATTCCAC
CCGACCAAAGGAGTGTACACAAAGCAATCGACCATCTGCAATTTGTGATGTCACGTTAAAACGAGCCGCTACTTTGGTCG
GAAGGGGCTCTTCCGAAGCGATATTGTCTTTCAACGTCAGAATTACCGATGCAGAAAATCCGCACCGGCTAAAAGGCATA
AATATCGATCTCAAAGGATCTACGAACATAACAGATATTACCGCACTAAAAATTTACAGTCAAAATACAGACGACCGATT
TAAACCGGAGACGGCAACATTATGCGCCTCTGTTACCGACATTTCATCCGATGATATTCATATCACATTTGACAAACCGC
TCTCTTCGGGTAACAATTATTTCTATATCGTAGCTTCGGTAAGAAACAATGCTTATGAAGGAAACCGTATAAACATCAGA
TTATTGTCTTTAGAATCGACTATCGGATTTTGTACGCTATCGCAAAATGAAGCCGGAGGAACAACAGAAATTATTTTGGA
ACGCAAATTGCTTTTCGCTCCCGGAGATGAAGGTTCGAAATATTATCGTATTCCCGCTTTAGCGACAGCTGCAGACGGCT
CTTTGATCATGGTCGCCGACAAAAGATGGACACAATTGAACGATCTGCCTTCTCACATAGACATCGTAGCCAAACGCAGC
GAAGATAAAGGCAAAACTTGGTCAACGACATCAATCGTAGCCGGAGCAGATGACGACACAAAAGGATATGGAGATCCGGC
CTTGATCGTAGATAAAAAAACGGGGGATATATTATGTATTTACGCTTTCGGACAAGGATTGTGGCAATCCACGGCATCCG
ACCCGATTCGGATAGGATTATCTCGCAGTAAAGACAATGGAAAAACCTGGAGTTCTACTGAAGATATCACCCCACAAATA
TACGGTGCAGAATGTAAAGACTCCATACGCAGGAACTGGTATGGCGCTTTTGCAGCTTCCGGACGAGGTTTACAACTGAA
AGACGGACGTTTGATGTTCGTCCTTGCCGTACGAACCACCGACACATGGGGCGGAAATCTATCTAATTATGCATGTTATT
CTGACGATGGAGGCAAAACTTGGGCTGTATCAAAGAATGCCGCGACATCTACCGGCGACGAAGCCAAACTGGTAGAATTA
AATAACGGAAATGTTATGATGAGTATTCGTAGCCCTAAAAACCGCACTTTCAATATTTCGACAAACCGTGGTGTCAATTG
GTCGGAAGCTTCAAAAAATCAAGATTTAAAAGAGCCTGCATGTAATGGAGATATAATTAACTATGCATCGATTCTCGGAC
TAAAAAACAAATCCTGCATTCTGCATTCTCTTCCCAATGACACATCAATACGGCAAAACGTATCTATAGCTGTCAGTTAT
GACGAAGGTGCTACCTGGCCTATAAAGAAAACGATATGTCCGGGCTATTCTGCATATTCTACAATGACCGTATTACCGGA
CGGAACGATCGGCATTGTCGTCGAGGAAGGCAAATGGGACAAAAATCTACCGGGAGAAGACGGATTCAGCCTATATTTTA
TGCGGTTCTCATTAGATTGGATCACGAACGGCACTGACAGATATGCTCTACCCCGATATTCTACCTATTATTATCAACGT
GCGTCTTTATTCGACATATTGCCAATCACGTCCAAAGACATCGTTTTTTTAGGAAACAGTATCACAAACGGCTGCGAATG
GCACGAACTTCTTAAAAACAAAAATGTCAAAAACAGGGGAATAAGCGGAGACGTCATTAGCGGCATAAATGATCGCATAG
ACGAAATTCTGAAAGGGAAGCCATCCAAGATATTTTTAATGGCAGGCATAAACGATATTTCTAAAGGTCACAGCATCGCA
GAAATTACCGGAAATATCGACAAATTAGTAAAAAAGATCAAAAAAGTTTCTCCCAAAACGAAATTATATTTACAAAGTCT
ACTGCCTGTAAACGACTATTTCGGGAAATTCGAAGAACATACATCCCGCTGGCAAATGGTTATCCCGATCAATGAAGAAC
TGAAAAAAATCGCAAAGGAAAATAAACTGACCTATGTCAACGTTTACTCCCTTTTTGCCAACTCTTCAGGTAAAATGAAT
ATCCAATATACCAATGACGGTCTGCATTTATTAGGACCGGCTTATATCATGTGGCGCGACCTTATAAAACCTTATGTAGA
AGAGTAA
>igc_K01186_765640925-1_scffld32580_2_145280_2441437_unknown_unknown
ATGTACGCTTACTCAAGATATACGAGCGCGGATGACAACGGCGACCATGCGCCGGCGGAAATAGCGGCGATATTTTCACG
GGACGAAGGCGAAACGTGGAGCAGCGCCCGCACGCTTTTCCCGCGTGAGGAATACGCGGCGAATAACATGTGCGTTTCGC
TGTTAAATATGAAAGACGGCAGCGTAGGACTGTTTTATCTGTGTAAATTTTACGAAAAAGGCCTTATAATGTCAAAGGTC
ATGCTAAGGCGCTCATACGACGACGGCAAAACCTGGACGGAAGCCGAAACCTGCGCGGACGAAAAAAAATATTTCGTCCT
GGAAAACGACAGGGTGACGAAATTAAAGAGCGGCAGAATAATAATTCCGCTTAACGAGCACTCGAACAATAAAGACGATC
ATCCCGAAAAAGGAACGGCCAGATTTTACTGCTCCGACGATGAAAAGCATTGGTACGACTCCGGTTGCGCCATTACCTCA
GACGCGCCGACAGGTTTACAGGAAACCGGTATTTACCAACTGAACGACGGCAGGCTTTGGGCCTTTTCACGTACCGACCG
CGGCCGGCAATTCGACTGTTTTTCCGACGACGACGCAAAGACCTGGACCGAACCCGCGCCCAACGCAATGTTTACGTCGC
CGTGCTCTCCGATGTCCGTCAAAAGAATGACCGATTTTTCGGTTGCGGTATTTAATCCCGTATCCTTTCCCGCAGAAAAT
CCCTACAGCTCGCGCACCTGGGGGCGCACGCCTCTGATTCTTGCGGTAAGCCGCGACGAATTCGGCTCCGCAGATTTTTT
TACGCTTGAGGACGATCCGGAAAACGGCTATTGCTACACCGCTCTGTTTGAGGGCAAGGATTATTTTCTTGCGGCATACT
ACCACTCCTGCAACGGCAAAAACGTGCTTACTTCAAACAAAATACTTAAGGTATCCTTTTCAGAGATTTTTTCTCCCGGC
GCCGCGGTAAAACTCACCCAATGA
>igc_K01186_765701615-1_C1389972_1_188288_1632451_unknown_Metabolism
GCAGCGGGACTGCTGTTCGGCAACAGACTTTACGGTAAACATGTGGAAGAGGGCGAAGAAATACATTTCGGAAAATATAA
TCTTATATTCGGAGCTCCGCTGAATGACGAAAGCGATTATTATACCATGCCGTCGATTGATGTTCCAGCCGATATTGTGC
TTGAACCAAAGGGTGATTTATACGATACCGACAAGCAGAACTGGCTGGGCTGTCCCACGGCGGAAGTAACGGAAAAGGGA
AGGATATGGTCGGGCTGGTTTACGGGCGGCGAAAGAGAGCTGGGCACCGGAAACTATGCGATAATAGGATACAGCGACGA
CAACTGCGCCACATGGATTAAAGCGCTTGCCGTAGTGCACCCCGATACCGCCGTTCAGGTGACCAAGCCCGAACTGTGGA
CGGCGCCAGGCGGAGAATTATGGCTGTTTTGGGTGCAGCACACCGGCACCGGAAATTTCGACGGACGAATGGGGGTGTGG
ACGTCGGTGTGCGAAAATCCGGACGACGAAAATCCCGTTTGGTCGGCGCCGCGGCGCCTTAGTGACGGATATTTGCGCAG
CAAGCCGATTGTCGCGGACATAGGCGGCGCCGAAACGTGGCTTTATACCGCGTTCGACTGGATGCAGCCTCATTACAACA
AAGTGTACGCGTCAACCGACGGCGGAAAAAGCTGGAATTTGCGAGGTATGGCGGAATGTCTCGATTATTCGTCCGGAAAA
AACAATCTCGACGATCCCGTGCTCGTACAAAAGCCCGACGGCACGCTGTGGCTTTTGATGCGTCCCGCTGTTTCGACGAA
GATATATGAAAGTTTTTCGTACGACGGCGGTTATACATGGACGCATGCGCAGCCGTCGCTCATCAAGGGTCCGCAGTCGC
GTTTTACCGTCGATTTATTGCAGGACGGCATGATGCTTTTAGTGTTTCACGACGGAACCGCGCGCTCGCGCCTCACCGCG
TTTTTATCCGACGACGGCGGCGCAACGTGGCGGTATAAACTGCTTTTGGACGAACGCGACGGAGTTTCGTATCCCGATAC
GGTAATTACGCCCGATGGCTTGATATACGTTATTTACGATCGCAACCGCACCACCGACCGGGAGATATGGATGACTGTTT
TTACGCGGGAAGATATAATCGCGGGCGCTTACGTTTCGGACGCGGCGCGGCAGAAAATCTTGGTGGATAAAGCCGATCCG
TCTTAA
>igc_K01186_765701615-1_scffld8425_1_72631_45217_unknown_unknown
GTGAAAAAACTCATAACGACGATATGCGCCGCCGTTGCGGCGATTGCCTCTTCCGTGTTTTCTGCGGCGCCCGCCGAAAT
GCCGGTCTGCTCGGCGGAAACCATACAGAACCATACGCCGGGGGCTTCCGAAATAACGCTCGTAAATTCTCAGACCGATC
TTTCGGTGAAACTGAGCGACGATACCGATGAAGATTATTTCCCTTCCAGCCGGAAATGGAACGGCATATCTACGGCCGTC
AGCTGCGGAAACAATCTTTTCGTTTCCTGGTACACGGGCGGGACAAAAGAACCGCATGCAGACAATTACATCCCCGTCGC
CGCCAGCGACGACGGCGGGGAAAGCTGGAAGGATCCGTTTATCATCATCGACCCCGTAACTTCCGCAAGCGTGGTTCTGC
CCGTTTTCTTTGTCAACGGAAAAGGCGAACTGCTCCTGTATTATTCCGTTCTGCCCGGCTCGAAAATGTACGCGATAAAA
CTGATCGGCGCGGACGGGCCTTTGGATAAGATCGCTTACGAGGGGCCGTTTCAGGTAAGCGACCGAACCGTTTTCGTCAA
GCCGACTATATTATCCGACGGAAGCATCATTTACGTCACGGGCGACGAGGACGGGTATTCGGGCGTATATAAGTCCACGG
ACGACGGATATTCCTATAAAAAAATATCCACGATAAAATCCGCTTACGTCAAACCCGACAAGACTTATACGGAAGCGTCG
GTCGTAGAAAAGAAAGACGGTTCTCTGTGGATGCTGTCGCGGCTGGAAAAGGGCTACGACGGCGGGATAGAGCAGGCGTT
TTCGACGGACGGAGGAATGACCTGGACGGAGTCGAAAGGCGGGCTTGCATATCCGCTGCGCGGCCCTGGAGCGAGGAGCG
CCTTTATAAAATTAAAATCGGGCGCGCTTGCTTTCGTGACGAACGACAGCGGAGCGAGGGAGATGATGACCGTATTTTTG
TCCGAGGACGACGGGGAAACATGGCCGTATTCTTTGCTGCTCGACAGATATATATCGGCTTATCCCGAAATTTATCAGGC
CCCCGACGGGAGAATTTTGGTGTCTTACGATAAGGGCAGATATACGGAGAACAGCATAAGGCTGTCGATCTTTACGGAGG
AAGACGTCAAAGCGGGATATTTTGTCAGCGACGTTTCCCGCGATAAGCTTACCGTAACGAAGCTCAATCGGGAATATGCG
GACATCGTGTCGGTAAACGACGCCTATAAAAGCGTGTACGCGTATCCAGTCGGCACGGCCTCTTCCGTGATACGCGATCA
GCTTCCGACTACTTTTACCGTGACGGATAGCAACGGAGCGCAGCATGAACTGACGGGGACGTGGAAAAGCGCGGGCTACA
ACAAAGAGGCGGCGGGGACTTATTTCGTAACGTTTTCCTGCGAATCGCCCGAAACGCTTCTGGATTCCTATCAGCTGCTC
AGGGTCAGGGTAGAGCTTTCCGAGAAAGACGACGGCGGCTGCGGGTCGACGGCAAAAAGCGGAACGGCGCTTCTCGCCGT
TTTAATCGGAGCGTTTTTGCTCCGGAAGAAAAAAAATAAAAATATATCGGATCGAACGATAGAGATAAAAAATTCCGACA
GGAGGAAAATCATGAAACTCAAAAAATTTTTTGTAACGGCGTTTGCGTTGCTTACAATGTCGGCTGTCGCTTCTTCGGCA
GGGATTATTTTCGCCGACGGCGAAGAGGGCGCGGGGGGGCTGGGCGGAGGAGAGTCCTCAAAGGCGCAGACGGAATTTTT
GTTCGGCGCAGACGGAACGTTTGAAGGCGTTAAAGATAACACTCCGACGGACGACGGCGTTTATCTCGGCGTAAAAAGCG
GAATGGAAGGCAGAGCGGAGCTGCTGCGTCTGACGATCGATTTTGACGAAGCGGTGGATCCGTCGCAGTCTACGGGCATT
TTTCTGAAAATGCTTACGCCCGATTTCAACAACGGCTCGTTTAAGATTTTGGCAGAGGATTCCGAAGGGAACCATTGGAG
GATGAGCCACGGCGGCACGGTAAGCGATCCGTTCGTTCTGGAGGACGGAACCGTTTCTTCCATAAGCATGAGCAAGAACA
ATTTCGCATGGGTCGCGAATCAGACGGGAACTTTATATATTCCCTGGTCTCAGACCTTTGCGTCCGTGGGGGCGTCGGGC
AATTTTCTGGACGAGGAAAAAACGAGGAGAGTGGAATCGATTTCGTTTTACTTCACGTTGGCTGCCCGCAGCGGCGGAAG
CATGTATTACGGCGGCCTCGGTATGACGGTGTATTCCGTGGGTACGGCTTTCGTCGGAACGGATGCGGAAACGTCTTCGG
CGCAGATGCTGCTTACCGCGGCTTCCGCCTCTTCGACGGCGGACGAGACGAAAACGGATGCGGCAATTAACTATGCCGCA
GTGGATAAAGGACAGACCTATCGCATCGACGGAGCGTTAAACAGCGGAATGACGGTAATAACGAAGGCGGGCGACGAAGG
CTATTCCGATATAATTTCCTACGGGGAAATTTCCCGTTCGGACGCAAAGCTCACGGTAAATTACGTCGATGAAGAAGGAA
TCTCTTTGAAAAATTCCGAAACGCTGAGGGTTAAATTCGACAAGGCGGCGGGAGAATATCCGTACAATATAGAAGCGCCC
GTTATTCCCGATTTCGATTACGTAAGTTCGGACCTTCCTTTGACGGGAAATCTCCCGTCCGTAAATACGACGGTCACGCT
CACTTATAAACCTGCGGAAATTCCCGATACCGATTGGGACGAGAATACGAGCAACGAAATATACGAGGCCGCATTCGACG
AGAACGGCGTGCTCTCTTCTCTGAACGTGAAATCGGATATGAATAAGGCCGTTTACATGGGAATCAAGAAAAGCATGACG
GCTCAGTCCGGGCTCTATTCTCAGCTGTCGATCGCTTTCGGCGACGGAATCGACACGTCGAAATCTACCGGCATATTTGT
CAAATTTCTGGGAGCCAGAGCGAATTACGGCTTTAAATTTATGATTACGGACGCGGAGGGAACGGTTTATACCGCTTATG
CCGATTGCGTGGGCGCGGATATGTTCACCTCGGAAGAAGGAGAGTGCGTCTCGCTTACGGAAAAAAACACGCAGCACGTA
TTTACGGCCGAGGCGGGCACATGGTATATTCCGTGGGAATATTTTCGGGTCTTGGGAAGCGAAAATGAGAAAATGGCTTC
CGGGACGGTGATAAAATCGGCCAGCTTTGCCATGAACCTTACCAAAACTTCGTGGTACGGCGGTTACGGCGTTAAGATTG
CTTCGGCGGGAACGGTAAAAGCGGGCGTGAACAAAACCAAGGTGGAGGTTTTGCTGAACGCTGCCGATCTTACGTATACT
TCCGACGCCTCGGACGCAACCGCGGACGTAAACGTTGCCGACGTTACGAAAGGCGCGAAAGTTTTTTGCAATTCCGCTTT
CAACGAGACGGAAGTGCTTTTATCCGGGGAAGAGCGCGATCTCGCCGTCGCCAATGCGGAATTGGCTCCTCCTTCCGTGA
ACGTCACGCTCAGATTCGTCGATGAAAAAGGCAAGAGCATAAGGGATCCGGAAGTGCTTTCCGTATCGGCGGGGGCTTAC
GAACTGACTGCGCCGACTATTATGGGGTACGTTTACAAATCGGCCGACAAAGGACTTTCGGGAGAGATTTATGAAAGTAC
GGAAATTGTTTTGACGTACTCGCTTGCCGATATAAAAATCACCCTGAAATTCGTGGATACGGAGGGGAACGAAATAGCCG
AGGCGGAGGAGACGTCCTGTAAATATAAAGACATTTACACGGTGGAAGCGAAGAAAATCGACGGATACGAATTTGTGGAA
GCTTCCCGTAAGCTTTCGGGAACAGCAATGGCGGATATGACGATTACGCTCACCTATCAGAAGAAGAGCGGCTGCGGATC
GGTTATCGCCGCAGGCCCCGCGCTGCTCTGTTTCGGGACGGCCGTCGCGGCGGCGTTCGCCTGCCTTAAAAAGAAAAAGT
AA
>igc_K01186_765701615-1_scffld42741_1_75903_4453079_unknown_unknown
ATGCCCTATATAGCGGTATTTATGAAATTCTTGCTATTGTTGACCGCTGTCTGTGCCGCCCAATTTGCGCGCGCCAGCGA
AACTCCGAAACGCCCCGAAGAAGTCTTTGCGCCCGCAGTCGTCGGGATTCCGCCGGCGGACGCCGTAAGCGGGCTCTGTA
AAATGCCCGACGGAAAGATACGCCACTACAATTACGGCGGACAGCCCGAAAACGCCGTCGGGGGGATATATTCGAATAAC
GTCTCCAACAGAATGTACATAGAGTCTTCCGACGGGGGGTTTACTTGGGAAAAGAGACAGGCGGGCAAAGGGGAGGAATT
CGGCCCGTTTTTCCACCCTGAGAGCGGAAGGTATTTCAACTTTCTGAACATCGGCGGTTCCGCGTGGTTTCTGGATTGCG
GCAAAGACGGAAAGTGCGTGAAAAAATCGCAGATATGCCCGTGGCCGCTCGAGTTTAACGCAGAGCCCCTAGTCGTCGGG
AAGCGCATTCTAATGCCCGTCACCCTGCGAACTTCGAGCTCGCAAAAATCCAACGATTTCGTGTTCGGCGCGATATTTTT
GATAACAGACGACTTTGGGAAAACCTGGAAGAAATCCGGCCGCCTGAACGTCCCGCACCACAAGGCGGGGGGAATCCAC
>igc_K01186_765701615-1_scffld43870_1_207730_5256258_unknown_unknown
ACACAGCTATATGTGAAGAGCATCTCGGGCTGCCATCTCGACACCGGTTTTGCCGGACACTGCGCCTGGAATCGGACAAA
CGGCGCGCTGCTGGTTCCCGATCCGGACGCAACCTTTGGCGAGGTATTACAGCTTTGTCGGATCCGGGACGAACGGCTCG
TTTCCGACGTACAGGGCGTGGTGTGGAATTTTCCGGCGGCGGATTCCGGTACGCTGACGCTGGAGCTCCGTGTGGAGGGT
TCCGGGGCAGCGATCCGGCTGTGCGACCACTGGATGAATCCCTCGGACCCGGACGTGTTCCGCTATGCACGATATGACTT
TGTCCTCGACAGCCGCGTCCTTTCGCCAGGCGTCTGGCACACGGTCACAATCTCCTTTGCAGCAGACGGTGTCGGTCTGG
TGCGCGCCGGCGATAAGGTGCTGTTTGCCATTCACCGCCATGGAGACGCGCCGCAGGGAATCTCGTACCTCCATATGCAG
ACAACAGCCACCGATACCGATCCGCGCGGTATACTTATCCGCCGTATGGCATTTCACGCGGAATAA
>igc_K01186_BGI002A_GL0028349_639468_Bacteroides_Lipid_Metabolism
TTGCATAAAAAGACGGTGTTTTTTTATGAAATTAATAAAGAAACCGTCTTTTTATTTTCTAATTTCAATAAAAACTTTTA
TTTTTACACCCGTAAAATTATAAATATTATGAGAAACCCTAGCTTATTACTGCTAATTGTTGTTTTTATATTAGCACCCT
TCAAGTTGAGTGCGGCGGCAGATACGGTTGTTGTCCGCGAAACCCGGATTCCTGTGTTGATTGAAAGGCAGGATAATGAG
TTGTTTCATTTACGTATAGAGGCTACTCAAAGTCAGATGCTGAATGAAGTGAAGTTGGACTTCGGCAAAGACGTGAATTT
GAATGAAATTGAATCTGTGAAACTGTATTATGGTGGAACTGAAAGCGTGGAGAGGAGGGGAAAGACTTATTTTGCTCCGG
TAGATTATATATCTAATAATACTCCGGGAAAAACATTGGCTGCCAATACTTCTTATTCCGTTTTGAAGTCGGAAGTGAAG
GCCCCGAAGCGTGAGGTTGTATTGAAAGCTGACCAAAAATTGTTTCCGGGAGTGAATTATTTTTGGATTAGCCTGCAAAT
GAAGCCTGTTGCTTCTATCTTGTCCAAAGTGTCGGCAGAAGTGGTGGAAGCTAAGATTGACGGACAGGTTGCTCCTTTGA
AGATAGCCCGTAAGGCGGATACCCATTATATGGGGATCGGCGTGCGTCATGCCGGTGACGACGGGGCTGCTGCCTATCGT
ATTCCCGGATTGGCCACTTCAAATAAAGGAACCTTGTTGGGGGTATATGATGTACGCTATAATAATAGTGCGGATTTACA
GGAGTATGTGGAAATAGGTCTGAGCAGAAGTACGGACGGAGGTCAGACTTGGGAGAAAATGCGCATTCCGATGGCATTTG
GTGAATATGATGGGTTGCCTAAAGCACAGAATGGAGTAGGCGATCCGGCCATTTTGGTTGATAAGAAGACAGGAACTATC
TGGATTGTCGCTGCCTGGACACATGGTATGGGAAATGGGCGTGCGTGGTGGAATTCACAAACAGGCATGGACCGTAATCA
TACAGCACAATTAATGATGGTGAAAAGTGATGATGATGGTAAGACCTGGTCGGAGCCTATGAATATAACAGAACAGGTGA
AAGATCCGTCATGGTATTTCTTGCTGCAAGGTCCCGGTAGAGGTATCTCTATGGAAGATGGAACATTGGTCTTTGCCAGC
CAGTATATTGGCAATGACCGTATTCCTAATGCCGGTATTATATACAGTAAGGATCATGGAAAAACCTGGAATATCAGTAC
ATTGGCACGCACTAATACAACTGAATCTCAGGTAGCGGAAGTGGAACCGGGAGTGCTGATGCTGAATATGCGTGATAATC
GTGGTGGCAGTCGTGCCGTTTCTACAACTACAGATTTAGGTAAAACATGGAAAGAACATGAGTCTTCACGTACAGCCTTA
CAGGAACCGGTTTGTATGGCCAGTTTGATTAGTGTTAAAGCTAAAGAGAATGTATTGGGTAAAGACATCCTTTTGTTCTC
TAATCCGAATGATGCCAAGAACCGTCATAGCATTACCATCAAAGCAAGTCTGGATGGTGGGGTGACTTGGTTGCCCGAGA
ATCAATTGCTGCTGGATGCCGGTTGGGGTTGGGGATACAGCTGCTTGACTATGATTGACAAGGAAACAGTAGGAATTTTA
TATGAAAGCAGTGTGGCCCACATGACTTTCCAAGCGATAAAGCTGAAAGATATTATTAAGACCAAATAA
>igc_K01186_BGI002A_GL0086596_3147548_unknown_unknown
ACAAACAGAGACTCAAACTGCATTGCAATATCCTCTGATGAGGGCAAAAGCTGGCAGGGCTTCAGGGAGCTTTACCTTAA
TCCCTTACGCAACAGCTGTGATTTCCGCACCGTGGGCGGCAACGGCTCGGGCAGGGATAAAAGCGTACACCAATTTCAGG
CGATTGAGCTGCCAAACAATAAAATATTGGTGCATGTGGGTCAGCACAGCAGGGTGCGCAGGCTGATGATTTTTGATATA
AACTGGCTTTATGAAAAAACAAGAAAAGAGGATTTTCGAGGCGGGCTTGAAAATACTTCAACGCAGGTGTACCTTAAAAG
CATTTCGGGCGGTATGCGCAGCTTTCCGGGACATTGCGCATGGAACCGCACAAACGGCGCGGTGCCCGTGCCCGACCCCT
GCGGCGACCGCAGCGAGGTTGTGCTGATAAAGAACACCAATGACGACAGGCTTTTAAACAATGTGCAGGGGCTTGTTTGG
AATTTCCCCGCAGCGCATAAGGGCAGTGTGAAAATAAAGCTGAGGGTAAACGGTACCGGGCTCAGGGTATCGCTTTTGGA
TTACTGGCAGAATCCTTGCGATATTACCGTAAGGGACGACGCGGTTTTTACCGATATTATAACAAAAGAGCAGACAGACT
GCGAAAGCTGGAACGAGGCGGAAATAAGGTTTGATACGGCGCTTAACACAGCGGTGCTGTTTATTAACGGCAAACAGGTA
AAACGGCTTTCCGCGCAGGTGAGTGCACCAAACGGACTGTGCTATTTACACCTGCAAACGGCGTATGCTGAGGGTGACTG
CGAAGGCAGCCTTATAAAACAGCTTGACTTTTGCTCGGAATAA
>igc_K01186_BGI002A_GL0112571_3164026_unknown_unknown
TTTTGTATGATTGAATATCTTGAGGAACTTAAAAACAGGCTGTCCAAAGAGGACGCAGAACGTTTAAACGCAATTTATGC
GCCCAAGGAGGTGGCTGTTCCGCCGTCGGACGCATACCATTCACTTTGCGTAATGCCTGACGGCGAAATTCGCTGCTATG
GCAAGATTGCATTTTCCGATTTGCCTGACGGCGATTGCAGAGAGGTATATATTTCATCGCGGGACTGCGGACTTTCCTGG
AAGGAATACAATGTAAAGCATGGAACTATCGGCGCGGCGGTTAAAAGCCCGTGGTCGGGCAGATATTTGACCCCCGCAGG
CAGTGATGAATGCAGGAGCGATATTCTCCGTATATGCGAGGGGGATATTTTTGCGGGAAATTACCGCGAGGTTCAGCTGC
CGGGAGCAGTGGCGTTTCCTTACAGGCTTTTGCCGCTTAAAAAAATCAAGCGCTGGGTTCTTGCGGCCGAGCGCGACGGG
CACGCGGTCGTATACCTCTCGGATGATGACGGAAATACCTGGCGCGCGGTGGATATTCCGAAAACCGATAAATTTGAAAT
GAAGCCGCCGCATAAGGGAATACGCTGGGAAAACTCGGGTGTTGAGCCGACTGTTTCAGAGCTTGCGGACGGCAGACTTA
TGATGATACTGAGAACCTCTACCGATTATCATTACGTTACATATTCCGCCGATTTCGGCGAAACCTGGTCGCATGCTGTT
CCAACTGCGTTTCACTCAACACTTACCAACCCGTATTTAATGCGCTTATCAAGCGGAAAAATACTTTTCTTCTATAACAA
TACAAAGCCCCTGCCCGAGCAGGATAAGGAAAAGGTATTC
>igc_K01186_BGI002A_GL0143930_1293661_unknown_Lipid_Metabolism
GTGCCAGGAGATTTTGAACAAGGAAGTATAAATGAACAAAAAATGAGAAATATGATTTTTTCAGCAAACATAGGCAAGGC
ATTGTGCCTCGCTACAATGGGTATTTCCTTGCTATCTACAGTACAGGTTGCTGTTGCTATCCCGGCTGTGGCTGCAGAGA
CACAGGTTGTTAACAGACAGGGCGGCATCACTGTCTTCTCTAACAAGGACGCGCAGTATCGTATTCCTGCCATCGTTGAG
TGTAAGTCGGGTAAGTTGATTGCGTTTACCGATCATCGTTATCACAATAAGGATATTGGTGGCGGCCGTCATCTCGACAT
CGTGATGAAGACCAGTATGGACAAGGGTGCTACCTGGAGTTCTCCTGAGCAGATGGTGGCAAAGGGTGGAAACGGTATTG
CTACCAGTTTCGACTGCGCCCATGGCGATGCGGCTGTCGTGGTAGATAATAAGAGCGGCAGAATCCTCCTGATGTGTGCA
TCGGGCGGTATCGGCTACTGGGAGTCTAAGCGTGGTAATCTCCTGATGATGGGTAGATACTACAGTGACGACGAAGGTAA
GACATGGTATGGTGAGGAAGTAACCAAGCAGATTTACGACCTCATGCCAGAAGTGGAATCAGCCTTCTTTACCAGTGGTA
GAATCTGCCAGAGTAAGCAGATTAAGGTAGGCAAGTACTATCGTATCTATACTGTATTGTGTACCCGCAGCGGTAACCGC
ATTCTCTATAGCGATGACTTCGGTCAGAACTGGAAGGTATTGGGCAAGAATGTAGCTGAGGCTGCTCCTCACGGAGATGA
GGCTAAGGTTGAAGAGTTGCCAGACGGCAATGTATTGCTCAGCAGTCGTGCGATGGGCGGACGCCACATCAACATCTATA
CTTATGAGGATAAGAAGACTGCCACAGGCTCTTGGGGCAAGGTAATAGCTTCTGATGCCAAGAATATGGGTGTTGCTGCC
CATAAGAACTCTTGCAATGGCGAGGTTCTCATGGTGGATGCCAAGAAGAACGGCAAGAAGGTGAAGCTGTTGCTGCAGAG
TGTTCCGGTAGGTCCAGGCCGTAACAACGTAGGTATCTACTACAAGGCATTGGAGACTCCTGCTGATTATGCCACTCCAG
AGGCTATCGCCAAGAACTGGGAAGGCTGCTATCAGTTGAGTAACACAACATCGGCTTACTCAACCATGGTTCAGGGCAAG
GATGGCAGCATCTATTTCCTCCTGGAAGAGAATGCATTCAGAAATCCTAAAACCCAGACGGATGATTACTACGACATCCG
ATTCTATAAGTTAGGCATTGAGCAGATAACGAACAACAGATATAAATAA
>igc_K01186_BGI-06A_GL0040012_6614660_unknown_Lipid_Metabolism
TTTTTTAGTAAAAAGTATTTAATTATAAAAGAAAAAAATGGAAATGGGTTTAATGATGCTTTTGTAGATAAATCTAATAA
TTTTTCAAATGAAATATATATCAAAGCTAGAGTTGATAAAGATGTAAGATTAAATGAGAAGTTTGGATTGAATTTTGGAA
CAGAATTGAAATATAAAAAAGAATTAATGAATGTAGATGAGTGGAAAGATAAATTTACAGTATTAGATGTAGAAAAAGAG
TATTCAAGACCATTATCTAAGCATGATGGTGGAGTAGTAGAAGCTAAAATTTCAGCAAGTTTAGATATAGCTGATAAGGT
AGAAACTTCTATATCGTATTCAATAGATTCAACAGGAGAAGGGGTAACTAAAGGAGCAATAACATATAAATTTTGA
>igc_K01186_BGI-33A_GL0005131_1777740_unknown_Metabolism
ATGGCCATCAAGGACCTGCTCGGACTTACCCCCGACGGACAGATCTATTTCGACCATGACATGCAGATTACCGAGGCCAT
GCTGCCTCCCGGCCCATGGGCAACGGCGCATGGCCCCGGTCTTCTTGAAACTCCCGCCGGAACGCTGCTGTGCTGCTGGT
TCGCGGGGACGTTTGAGGGCGACACCGATATCAACATCGTTGTCTCCCGTTTAGAAAAGGGTGCTGACGCGTGGAGCGAG
CCCACGTATATTTCGCATAACAACGATCGCAGCGATCAAAATCCCTCGCTCTTTTTGACTCCTAGCGGGGAGATTTGGGC
GATGTACACCTCGCAGCTCGGACGCCAGCCTGGTAAAAACAACATGCAGTACACCAGCGTCATCAAGCGTCAGATTAGCC
TTGATGACGGCAGGACCTGGTCTGAGCCGGAAGTGTTGTTTGCGGACGAGGGGACGTTTGCGCGTCAGCCCATTCAAGTG
CTTTCCAACGGACGTTGGATCTATGGTCTGTGGCTTTGCAGCGACAGCGCTTCCGGCCTTGCTGGCGATCCTAGCGCTTT
TATGGTTTCCGATGACCAGGGGACGACGTGGAAGCGCGTTGATATGCCCGGCTCTGCCGGTCGCGTTCACCCCAGCGTTG
TCGAATTGGAGGACGGTCACCTTGCTGCGTTTATGCGCTCGCGTGAGGCTGACTTCATTTACCGTAGCGAGTCGAGTGAT
TACGGCGATACCTGGAACGTGCCCGTTCCCACGCCGTTGCCCAACAACAACTCGGGCATTGCGGCGCTTAAGCTCGCAAG
CGGACGTGTTGCGATTGCGTACAACCACAACTCCGCCCCTGCCACGTATGGCAAGACGGGAGCGTGGCCTGCGCTGCGCA
ACCCCGTATCTATTGCCTTGTCCGAGGACGGTGGCCTCACATTTCCCCTTATCCGCAACATCGAGCGCGGAGAAGGATAT
GCCGGCGAGGAGAATCGCTATAACAACCGCCAGTATGAGTATCCCTGCATGATGCAGACGGATGACGGCATGATTCACGT
TGCCTATGCGTACCAGACAAGGCGCGGCGTCAAATGGGTGATGCTTTCCGAAGAAGACGTCATAGGCAAGGTTCGCGGCG
AGGGTACCTATAACCCCACGTCTGGCGAGGGGTGCCGCTAG
>igc_K01186_BGI-33A_GL0054594_53354_unknown_Lipid_Metabolism
ATGGATGGATACATGGAACTGAAGTCATTTGGGACAATCGCCGCGGCGTCCCTCATCGCCGCCGGGCTCGCGGGCACCGC
CGTACCCGCCACGCTGATCGCAAACCCTCTTTTTGAAGCCCAGGCAGCGGCAAGCGCCCCCGCTCCCCTGCTTTCGGTAA
GTTCGCGCGCGCTTTCAGGCACCACGGCAGGCCAGCCCTTTGTCTCCAACCAAACCGGCAACAGCCAGCACTACCGCATC
CCGTCGATCATCACCCTGGATAACGGCTGGCTGCTCGCCGGCGCGGACGCGCGCTGGGGCGTTTACGGCGACTCCCCGGA
GAACCTGGACGGCCTTGTGAGCATCTCCAAGGACGAAGGCAAGACCTGGGAGTGGGAGCTGGTTAACGAGTTTGTGGACT
ACCCCAGCCAAAACAGCGGCCACAAGGGAAACAGCGCCTCGTTTATCGACCCCACGTTTATCCAGGGCGGCGACGGCACC
GTCTACATGATGGCGGATGCCTGGCCAGCGGGCACCGGCATTTGGGGCACCGGCGGCGCCAGCTGCCAAAGCACCGGCTT
CGACGAGAGCGGAAACTTCCTCATCAGCCGCGGCAAGGCCGGCGTCATCGCAAGCTTGGACGCAGACCAGTACACCTACT
ATTGCGATGCGGCAGATAAGCAGACGTTCGACATAGACGGCGCGCGCATCGATCTTCGTCCCATTAAAGACAAAAACGGC
GCGCTTACTGGCTCTTGGGTCGACGCGTACTTCGACCTGTATACCGTAGCTGACGGCGCGGCGTCTCGCACCGTGGTCAA
GCAGCATGAGACCGGCAAGGATATCCAGGCCAACGTCTTTTACTCCCAAAGCGAATGGAAGGCATACCCCACCTGCTACA
TTTGGCTAGTCAAGGGCACGCCCACGCAAGACGGCATCGACTGGGGCGAGCCTTCGATCCTGAACGTCAAGCGCAAGGAC
GACCAACCCTTTACCGGCATCTGCCCGGGGCGCGGCCTGGTGGTTCCGTTGCAGGGCGGCGGCGAGCGCATCATGTTCCA
AATCTACGAGAGCAAGCAAGGCGGTAACGAGAGCGCAAGCGCCATTTGGAGTGACGACGCAGGCGCCACCTGGCAGCGCG
GCGAGCGCTCCAACAAATTCAACGGCAGCGGCAAGTCCAGCGAGTCTCAGACCGTGAGGCTACCCGCCGGCGGGGTGCGC
ATGTACTCGCGCAACAGCGCGGGCGCGATCTCGTATGCCGACAGCTTTAATAACGGGCAGACCTGGAGCGCCTACACCCT
GGATACGGAGCTTCAGTACACCGGCAACTGCATGGTCTCCTTCATCAACGTCGACGGCTGCCTGGTAGATGCGCAGGGCC
GCGTGTGGTCCAACCTCATCGCCGCGTCATACCCCAAGACAAGCGGCCGACGCGACGGAGCGGTGCGCATAGGCTCAATC
GACGCCGCGACCAACAAGGTCACCTGGCTCAACGCCAACGACATCAAGTTCCCGGGGCGCTTTCTCTATTCCTGCCTCAC
GCAGGTAGACGGCGATAAGATGGCTATTGTCTACGAGCAGCAGGAGCCAAAGAGCGACGGCACGCAGGATGTGATCTTCA
ACCAGTTCTCCCTGCTCGACCTTTTGGGCGAGGGCTGGAGCTACAGCGCGGCCACGCCCGCCCTTGCGGTCTCCAACATG
GTCGAAGCGCTTGATGTGGACGAAAAGATCGAGCTTTCCGCCTCAGTCGACGGCGTGGACGCGATCGAATACACCTGGAC
GGTCGAACAGCCTGCCGGCAATGACTCCACCGACAGCGCTCCCGCCGTAAAGATCGATGCCGCAGCCGCTAGCGCTACCC
TTACCGGCGCGAACGCGGGCAAGGCGCGCGTCAAGGTGGTCGCCGCCTTTGATCTGAACGGCGCGAAGGCCCATCTTGAA
GCATCCTGGGACGTCTACGTATCCAGCCGCGGGGCCACGGTGCTCCCCGACCGCTTAGGCACCCATGAGGTCAACGCCAC
CTACGAGGCGCCCTACACGCTGGCGACGCAGCTTCCCAAGCACGGCGTCTACCTTATCCACGGACAGGAAGACGGCGGAC
GCATCATGTACAACCTGCCGGGCGGCGCCGCCCCCGACCGCCTGCGCAGCTCCATCTCCAACAACGCGGTGACGCCGGAT
ACGTCCGGTAAGTTCCCCATAGCAAACCAGGTGTGGAAGATCGACCGTACGGGCGACGGCTACACCATCGCCAGCGTTGC
GGACGGGCGCACGCTCGCCATCACAGCGGGCGACAACGGCTGCAACCTGGTGCTCGGCGACGCGGGCAGTATCTTTACCA
TCGAAGGCGAGGGCACGGCCAAGACCGTCTCAACAACCGTAGGCGACAAGACCGTCTACATCGGCATGGGAGCAAAAGGC
GCCTTTGTTGCGGGCGAGACCCCCTGCAACAAGATTTCGCTGGGACTTGGCGTCATGAGCAACTGGACCGTTTCCACCAC
GCTCATCTCCTCCGTTTTGGACGAGGCGAACGCGGTTACCAACGACGACGTGTATACGGACGAGAGCTGGAAGGCATTCA
CCGCCGCACGCGACGAGGCCAAGGCAGCGCTCGATAGCTGCTTGGACACCTACGACACCGAAGCGGCCGCAGAGCAGCAA
AAGGATCTGCTGGACACCGCAGCGAAGAAGCTCTTCCGCGCCCAGCGCGGCCTTGCCGCAAAGCCGCTGCCGGAACCCGA
TCCCGAGCCGCAGCCCCAGCCGCAACCCCAGCCCCAGCCGCAGCCGCAGCCGCAGCCGCAACCCGATCGAGACAACATCA
AGGTTGAGACGGATGAAGCCGGTAACAAGGTGACCACCACCACGCATAAGGACGGCACGTCCACCATCGACACCACGGCT
CCCGACGGCGTCAGCACCACCATAAAGCTCGACAAGGACGGCGACGCCACCGCCATCAGCGGCACCGTTCCGGCAAGCGT
CGCCAAAACCGGCCGCGCCTCCCTGCCCCTCAAGTACGCGATCGCCAGCGCAAGTAGCGCGGACGCACCTGCGATTACCA
TCGACATCGCAGGGACCGCGCCGGCGAGACCGTTGCAGGTCAGCCTGGACTCGCAGGACAGCGAGCTGGCCCCGGGCACC
GTCGCCGTGCTGGTAGACGCCAACGGGAACGAGAAGGTGCTCGCCAAGACAGCGCTGGCGAGCAACCGCGTCTCCTTCCC
TATCGAAAACGACGCCACCATCAAAATCGTCAACCGCGGCAAATCGTTCGAGGACGTACGGGAAACCGACTGGTTCGCAC
AAGAAGTCGTAGGCTACGCGAGCGCCCGCGGCATCATCAACGGCGTTCCCGGGGAGCGAGGAGCGCTGCAGTTCCAGGGC
AACGCGGCGGCAAGCAGGGCCATGTTCGTCTGCATGCTCGCTAACTTGGAAGACGCGCGCCAGGACCAGCCGGCAAGCGC
CTTCACGGATGTTGCGCAAAGCGACTGGTTTGCCAACGGAGCCGCGTGGGGCAGCGAAAACGGCATCGTCGCAGGTTACG
GCGACGGCTCCGTCTTTGGTGGCGAGGACCCCGTAACCCGCGAGCAGGTCGCGGTGTTCCTCATGCGCTATGCAACCATG
CTGGGGCTCGACACCTCCGCGCGCGTCCAGCCCACCCATCCGGACGCAGGCCTCACCTCGCAGTTCGCTGCGGACGCCAT
GCAGTGGGCGGTGGCAGAGGGCCTAATCCTGGGAAATGAATCGGGCACGCTCAATCCCGCCTCGACCGCGACGCGTGCGG
AGGTCGCCGCCATCCTGGCGCGCTTCATCAACACGCAGCTCGCCTAA
>igc_K01186_DLF003_GL0002466_1352820_unknown_Lipid_Metabolism
ATGAATAAAAAAATGATGTTATCAGCAAATGTCAGCAAGGCTTTGTTCCTGGCAGCGATGGGCTGCTCCCTTCTGATGCC
AGCACAGATGATGGCAGCGCAGTTGGTGGGCGATGCTCCAGTCATGGCAGTTGAGGCTCAGGCTGTGAACGCTCAGGGAG
GACTCACCGTCTTCTCTAACAAGGAAGCACAGTATCGCATTCCTGCCATCGTGGAGTGTAAGTCGGGAAAGTTGATTGCG
TTTACCGATCATCGTTATCATAATAAGGATATTGGTGGCGGCCGTCATCTCGACATCGTGATGAAGACCAGCACGGACAA
GGGCGCTACCTGGAGCTCTCCAGAGCAGATGGTGGCAAAGGGCGGAAACGGTATTGCTACCAGTTTCGACTGCGCCCATG
GCGATGCGGCTGTCGTAGTAGACAAAAAGAGTGGCAGAATCCTCCTGATGTGTGCATCGGGCGGCATCGGCTACTGGGAG
TCTAAGCGTGGCAATCTCCTGATGATGGGTAGATACTACAGCGATGACGAGGGTAAGACATGGTATGGCGAGGAAGTGAC
CAAGCAGATTTACGACCTCATGCCAGATGTGGAATCAGCCTTCTTTACCAGTGGTAGAATCTGCCAGAGTAAGCAGATTA
AGGTAGGCAAGTACTATCGTGTCTATACCGTGTTGTGTACCCGCAGCGGTAACCGCATTCTCTATAGCGATGACTTCGGA
GAGACCTGGAATGTCTTGGGCAAGAATGTAGCCGAGGCTGCTCCTCGCGGAGACGAGGCTAAGGTTGAGGAGTTGCCAGA
CGGCAACGTGTTGCTCAGCAGCCGTGCGATGGGTGGACGCCACATCAACATCTATACTTATGAGGATAAGAAGACAGCCA
CAGGCTCTTGGGGCAAGGTAATAGCTTCTGATGCCAAGAATATGGGTGTTGCAGCCCACAAGAACTCTTGCAATGGCGAG
GTTCTCATGGTGGATGCCAAGAAGAACGGCAAGAAGGTGAAACTGCTCCTGCAGAGTGTTCCGGTAGGTCCAGGCCGTAA
CAACGTAGGTATCTACTACAAGGCATTGGAGACTCCTGCTGATTATGCTACTCCAGAGGCGATTGCCAAGAACTGGGAAG
GCTGCTATCAGTTGAGCAACACAACATCGGCTTACTCAACCATGGTTCAGGGCAAGGATGGCAGCATCTACTTCCTTCTG
GAGGAGAATGCATTCAGAAATCCTAAAACCCAGACGGATGATTATTACGACATCCGATTCTATAACCTGAGCATTGAGCA
GATAACAAATAATAGATATAAATAA
>igc_K01186_DLM006_GL0050955_1352865_unknown_Lipid_Metabolism
ATGAAGCATTTACTCCCTACCCTATTTCTTGCTGCCGGCATGACGCTCGGCACAACAGCTACGGCACAGTGTAAAATGAC
TTGCGGCAAACAGCCAACCAGCGGATGCTGCGCAGGCAAGCCTGCTAACGGATGCTGCAAGAGCCTTGCCGACGGCACGA
AGCTCTTCTTGCACGCCGATGCACAGTATCGCATTCCGGCTATCATCCAGTGCAAGTCGGGCAAGATAATCGCCTTCACC
GACCACCGCTACGATAACAAGGACATCGGTGGCGGACGCCATATCGACATCGTGATGAAGGAGAGCACCGACGGTGGCAA
GACATGGACCACTACGGAGCAGATGGTGGCACGCGGAGGCAACCGCATTGCAAGCAGTTTCGACTGCGCTCACGGCGACG
CTGCCGTGGTGTGCGACCGCGAGACGGGCGAGATACTGCTCATGTGCGCCTCGGGCGGCGTGGGCTACTGGGAGTCGACA
CGCGAGAACCCGCAGATGATGGGTCGCTACACATCGTCGGACGAGGGAAAGACATGGAAGGCTGAGGAGGTGACACAGCA
CGTGTACGGACTGGTGGACGGCATGAAGTCGGCATTCTTCACAAGCGGACGCATCTGCCAAAGCTCGCGCATCAAGGTGG
GCTCGCACTATCGTGTGTACACGGCACTCACCACACACGAGGGCAACCGCGTGCTCTATAGCGACGACTTCGGCAAGACA
TGGCACCTGCTTGGCGCGAATGCTGCCGAGACTGCGCCAAAGGGCGACGAGGCAAAGCTCGAAGAGCTGCCGAACGGCGA
CGTGCTCATCAGCTCGCGCACGCAGAACGGACGCTTCTTCAACATCTATAAGTACGCTGACAAAAAGAAGGCTACAGGTG
CCTGGGGCACAATGGCGTTCTCGTCGGCTGCCAACAACGGCGTGAAGAACGGCGACAGCGCGTGCAACGGCGAAATCCTC
GTGGTGAAGGCGAAGGACGCGCAGGGCAAAGCGGTCGACTTGATGCTGCAGAGCGTGCCCACGGGTCCGGGTCGCTCCAA
CGTGGCTATCTTCTACAAAGCACTGCGCACGAAAGCTGACTATGCGTCGCCAGAGGCGATAGCTAAGGATTGGGAGGGTG
CATATCAGGTGAGCACTACCACTTCGGCTTACTCTACAATGGTGCAGGCTCAGGACGGCAAGATTCTGTTCCTCTACGAG
GAGGATGCATTCCGCCACCCGGAGACAGAGCCGGACGACTACTATAACATCGTGTTTAAGAAACTCTGTGTAAAGAAAAT
AACAGCAGGCAAATATCAGTTGTAA
>igc_K01186_DLM006_GL0067915_76185_unknown_Lipid_Metabolism
ATGAAAAGAAACTACTTCAATGGCTTGTTGGCCGCACTGACCCTCTTTGGGCTGGGCACGTCGCAGGCATGGGCAGACAA
GATTGAGACATCTACTGCCGAAAACCCCAAGTGGTTCCGTATTTACACCCCCAACCGTAGTAACCTCTCTCTCATATCGA
AGGGCGTCGGGGTGGCCATGCAGAACACCAAAACATTCGAAAAACCCTACTCGGCCAGCCAATTGTGGCGCCTTGAGGCA
GGCAGTACCGATGGTACCTACAAAATTGTTAACATGTCGGGTGAGTATATCTCGCCATCGTCAACGGTAAAGCCCAATAA
TAACGCAGCCTTTGCACCCGTTAAGAGCGGGGCTGGCGATTGGACTATTACAGACCTCAGTGACGATACCTATACCATCA
CAAGTGGTAGTGTGCAGTTCAACACAAGCCAGGACGGTCCTAACTACTACCTCTACAACTGGGGTAGTGGTACGAACAAG
GAAGATGCAGGTTGTAAATACCGCTTCGAGGCGGTATCGCTTACCGAATTAGAGACAGCGCAGGCTAAGGCACTTAGTGT
TCTTAACGAAACAGAAGAAGGCACGAACCCTGGCCAGTACCCTGCAGAGGTGCGCACCACATTTACAAATGCCATAAAGG
CAGCCACTACGGTTGATGCCATAACCGCTGCACAAACTACTTATAGCGCTGCCATGGTGCAGGTAGCAGCAGGCAAAACC
TATTACATTGTATCCGACAAATCGGTTGGCTACTGCCAAGGCAAGTATATTTACAGCGCAGGTAGTGAGGCGCAGCCCAA
GTGGGGCAACAAGGTCGTGTCGGCCGCCTATGGCTGGACATTCACTGATGCCGGCAACGGTCAGTTCTATGTGCAAAACT
ATGGCACAAAGGAATATATCGAGCCTAACAGCACTGATGTAAATGGTGCCACCAAAACAACTGCCACACCTGCCACTAAA
TATACCGTGACGTCGCTCGGTCAGGGTGTGTTCAACATCAAGCCCGATGGCAAGAACCCCCTTCATGCGCAAAATGACGG
TGCAGTGCTTGTAATGTGGGCTGGCGGCATAGGCTCGGCTTCAGCTTGGCGCCTTATCGAAATACCTGAATCAGACCTTA
CGGCAACTCCGACCTTCAACTCTATCAATGTGGCTCCAGGTTTCCAAACCTATGCAGCTGGCAACAAGGAACAGGTGCTT
CTCACTTTCCAAACTGAGGTTGCAGGCTTCAATGGAAACGTTGTGGGCAAGAGCCTTAAACTCAATCTTGGTGCTACCAA
TGTAGCCGGACTTGAGAATATCAAGGTGTTCACTTCAAAGAACGCCAACTTTGTCAGCATTGGCCAGCGCGATGCCACAC
TCATTGGCCAGCTTGCCACCGTTAGCGGCAACGAAGTAGAGGTAGCTTTCGACAATGCTCTTGAGATGCCCTCAGGCACG
ACACGTTTCTACGTTACTGCCGACATCACCGACAAGGCCGTAGTAGGCGACTCTGTTGATGCTGCATTGGTAAGTTTTAC
TTATGGCGACAACAAAGTATTCACTGTCGACAACGGCAACCCTGAAGGCATTGCCCGCATCTACAAGGTGCAGAGCGTAC
CCTTCATGCCCAACGACCTTGGCACACCCTATTGGCGTATCCCCTCAATGGTAGTACTCCACAATCAGAAGGGTGCTAAT
GCCTCAAAGAACGGCCGCGTAGTAACCATGGCCGACAACCGCTTCAATCATGGTGGCGACTTGCCCAGTCACATCGACGT
ATACGAGCGCCACTCTGACGACAATGGTAAAACATGGTCTGCCCACAAGTGGGTAGTAGGCAATGCAACCGACGAGGCAC
TTGTAGCAAGCAAAGACGGGAAGCACAAGGGCTTTGGCGATGTTACCATGGTCGAAACAGCCAGCGGCAAAATCATCGCC
TTGATGGTTGGTGGCCAGGGCTACTTCTATTCAACTAATGAAGATGGCAACCGCATTGTGCCCGTTATCATCACCTCAAC
CGATGGTGGCGACACATGGTCACAGGCCCGCGCACTGACCGACGAACTTTACAAGGGCGTTTATGAGCAGGGCCAGGTTC
TCGGTTCGTTTGCAGGTTCTGGCCGCGGCATCTGCCTCCAGCGCCAAAAGGACGCCAAGCTCAATGGCCGTGTCATGTTT
GCCATGAGCCACCGCTTTGCTACAGATGCCATTCAAGAGTACATCATCTATTCTGACGATGAAGGCGAAACCTGGAAGAT
GTCACCCAAGTCTGCTTACAACGGCGGCGACGAGTCAAAACTCGTAGAGTTGGCCGATGGCACAGTGATGATTTCTGTAC
GCCAGAGCGGTAAGCGTGGCTTCAACACCTCAACCGATGGCGGTATGACATGGGGTACACAAACCACCAATGCCGACATC
GATGGTAATGCTTGCAACGCCGACATTCTTTACTACAACAACAAGGTATTGCTCCATTCATACATCAACAATGGCACTCG
TAAGAACGTCACCGTAAAGGCATCATTCGACAATGGCAAGACATGGGGTCACCCCGTCGTAATATGCGCTCCCAGCTCAT
GCTACTCTACGATGGACATCACCAAGGACGGCGACATCGCCATCTTCTACGAAGACAATGCCTGCACACAGGGCTATGCA
CTCAACTACGCTGTGTTCCCCATCGACTGGATTGTGCCTGGTGGCGACCCTTCAGCAAAGGCTTTTCAGGAAGCCTTGGC
AAAGGCCAAGGCCGCTACCACAAACGAAGGATACACAGACGAAGCCACGGCCAAGGCAGGGCAGTACAGCCAAGAGGCCA
TTGACAATGTAAAGTCTCTCATCGCTACCTACGAGGCATCTGTTACCGACTACGAAGCAGCTACAGCTGCGCTCAATGCT
GCAGTAGAGGCTATGGGCAAAACAGCTTGCACCGTTGACGGGTATTACAATGAGACTACTTTCACCATCTCGAGCCTTTC
TACCATCTCAAGTCTCGAAGGTGCGGGTTACATCTCAGCCGATGCCAAAGCAAAGTCTGAGGCTGACAACACTGCCGAGT
GGCAAATAGTACCCGCTACTGTGGCTGGCCAGGTGTATATCAAGCTAAAAGATGCCGACTCATATATCTTTCGCTCAGGA
ACAAACTTGGCTGCAAGCGCAGCACCTCAGGCTTGGAAACTTGTCAAAAACGATGGGTTCTACAACTTGATAGCAGTACA
CAAAGCAGAAAACTCTTATTTGGTTATCAACGTAGGAACTGGCGAATTCAACTGGTGGACATCTGCTGCTGGTAGCGACA
CCTGGAGCACCAAGTTTGTGCTCACAGCCAAAACAGTTGTAACAGGCATCAACAATGCTACCGTGGCAAATGGCAGCGAA
AAGGCCGTGCGCTATTACGACCTCCAGGGCCGCCGCGTGTTGAATCCCACCAAGGGACTCTTCATCACCAACACGGGCAA
GAAGGTAATCAAGTAA
>igc_K01186_DLM010_GL0077923_4447918_Phascolarctobacterium_Metabolism
CGCAACAAGCCGCTGCGCTTGGCAAACGGACGCATTCTTGCCGGCGCTTCTACCGAACACGGCATTTGGAAAGCCTTTGC
CGATATCAGCGATGATGACGGCGCAACCTGGCATAAATCCTCTGTAGTGCAGATTGAGGGATTGCAATATCAGGCAGGCG
AAAAGACTGCCGACAGTAATATTGCCGTCAGCCAGCAGTCCTTTTACGGACGCGGCGTAATTCAGCCGAGCCTGTGGCAG
AGTACTGACGGCAGCGTACATATGCTGCTGCGCAGCAGTGAGGGCTTTGTCTATCGCAGCGATTCTGCGGATAACGGTGC
AACCTGGTGCAGTGCCTACGCTTTGAGCCTGCCGAACAATAACAGTGGTCTGGACTTAGTACGGACTGCTGCTGGCGTAC
TTTACCTGGTGTGCAATCCTGTGGCTGCTAACTGGGGGCAACGTTCTCCCTTAAGTCTGTTCCAATCTACAGATGATGGT
GCGAGCTGGCAAAAGCTGTTTGATCTGGAAACAGAGCCTGCGGAATTTTCCTATCCGGCGATTATTGCTGAAGGGGAAAA
TATTATTATCACTTACACCTATAAACGTTGCAACATTGCTTGTGTAAAATTGAGCGCGGATGAACTTGTTACCCTTTAA
>igc_K01186_DLM022_GL0009885_1639947_unknown_Lipid_Metabolism
ATGTTTAATGTGTATGTTGTACGTCGTTTTGCACGATGGCTGATCAGTTGCCAGCTTTGTCTGGCAACGCCTCTTTCGGT
AACCGCTCAACATGAGTTGACAGAACCTGAACATACGCTCGTGTTTCGTGCGGGCGATTGTGGCTCCAGATATTATCGGA
TCCCTGCATTGATCACTGCAGCCGACGGATCGTTAATTGCTGTGGCTGACCGTCGAAATGATTCGCAGGGCGATCTTCCG
AATCAGATTGACCTCGTAATGCGGCGTAGTACGGATAACGGTAGTACTTGGAGCGAACAAGTCGTTATTGCGCAACATAC
ACCCGAACGTGGATATGGGGATGCTGCTCTGGTAGTAGACCGTATAACAGGCGATCTGTTGTGCATTTTCGCATCCGGAT
GCGGCATGTGGGCTTCGACGACAGAGCATCCCACAGACGTCTGTATTGCCCGCAGCCGTGACAATGGTTTAACATGGAGC
GATCCTCGGTATATCACTTCGCAGATATACGGCTCCGAGTGCAGTAATCCGGGAGCAAAGAATCTTTCAGGTCTTTTCGC
TGCTTCAGGGTGCGCTACACAACTTCGCGACGGGACGTTGGCATTCGTCGTGGCAGCACACCGCACAAGTGAAAAATGGC
CGCCGCTGTACAATCATGTTTGCTGTTCTGCGGATGGTGGTGAGACATGGCGTCTGCTGTCAGCAACACCGGGCCCATAC
GGAGACGAAGCGAAATTGGTGGAATGTAACGATGGTACCTGGCTGATGAGTATCCGCAATCCGTCGCAGGGATATCGACG
TTATGCGGTTTCACACGACCAGGGAGTAACATGGAGCGATGTCAGGGAATGGAGGCAATTGCCAGATCCGGCATGTAATG
GGGATATGATTCGCTTTTCTCAAGGTGAAGGACAGCCTGAAGTGTTGTTGCATTCTATTCCGGCGGATACGGTCATGCGA
CGCAATGTTTCAATCGCTGTGAGTTACGATGAAGGACGTACATGGCCTGTTCGCAAAACCGTGTGGAACAGGGAAGCAGG
ATACTCCTCGCTAACGCGCTTGGAGGATGGTTCGATCGGATTACTCACTGAAGTAGGAGATTGGGAATCGGGTTTTGAGA
TCTGGTTTACGCGCTTGAGTTTCGAATGGCTGACAGATAAGACGAATGGAGAACAGTTCGCATGTGATAACGATGATGAA
TAA
>igc_K01186_DLM022_GL0022217_6036569_Akkermansia_Lipid_Metabolism
GATAACGGCGGCGTGGTGATGGTTGCGCGCCATTGGGGCGCAGGCAATTGCCGCCGCATTGCGTGGTCCCGGGATGGCGG
GGAGACCTGGGGACAGGTGGAGGACGCTCCGGAGCTGTTCTGCGACAGCACCCAGAATTCCCTGATGACGTATTCCCTGA
GCGACCAGCCCGCCTACGGCGGCAAAAGCCGCATTCTGTTTTCCGGGCCCAGCGCGGGACGGCGCATTAAGGGACAGGTG
GCTATGAGCTATGACAACGGCAAAACCTGGCCGGTGAAGAACCTGCTGGGCGAGGGAGGTTTTGCCTATTCCAGCCTCGC
CATGGTGGAACCCGGCGTCGTCGGGGTGCTTTATGAGGAGAACCAGGAGCATATTAAAAAGCTGAAGTTTGTTCCCATTA
CCATTGAATGGCTGACGGACGGAGAAGACACAGGGCTGGCTCCCGGCAGGAAACTTAAATAG
>igc_K01186_DOF006_GL0061633_1948168_Bacteroides_Lipid_Metabolism
ATGAAGAATTTAAACTTAATATTAGCATGGATGTGCCTGTTGTTTATAGCGACAGCATGCAATGATGTGGAGCCGAGCAT
ATCTTCTTTACCGGTTCCTACGAGCAAACCTTACTCTATAAATAAGGAAGGGTATGCTTATTTCAGAATACCGACAATGG
TTATAACAAATAGCGGTACAATATTGGCTTTTGCAGAGGGACGCCGCAATGGACCTGAAGATGAAGGGGATATTGATATC
GTTCTGAAACGCTCCACTGATAAAGGAAAGACTTGGGGGCCGCTGATAACTGTTAAGGATGATGCTGAAAATCGTTGTCG
TAATCAGGTGCCTGTTTATTTAGCGGATATCAATCGTGTTATCTTGCTATCTTGCTGGAACCCGGGGGCAACGGGGACCA
ACTCTATTTTCATGACTTACTCGGATGATGAAGGGTTGACATGGGCGAAAGAAAAGGATATAACAGCTTCGGTAACTCCA
GATAAATATAGATGGTATGCAACAGGACCTTGTCATGGAATTGTAAAACAGTTTGAGCCGCATAAAGGAAGAATTGTGGT
ATCATGTAATCATAACACCACGACTTCCGGTGCAGGACGTTCCCATGTGATATATTCGGATGATAGGGGAGAAACCTGGC
ATTTGGGTGGTATTATGGATATGGATTATACCAATGAGAGTACTGTGACCGAATTGAGCAATGGTGATTTGATGTTGAAT
ATGCGTAAACAGTCTGATACGGAAAAATACAGGGTGGTTTCTACCAGTGCGGATGGTGGACTGACATGGAGTCCGTGTAA
ATACACTACATTGAAAGAACCGATATGTCAGGGCTCTATCCTCTTTTATGGTTTGGGAGAGGATGGCAAAGGCATTCTTT
TATTCTCCAATCCTGATAGTCAGACCAATCGTAATAACAACACATTGAAAATGAGTGAAGACGATGGAGTAACCTGGAAA
AAACAATATTCCTATACTGGTAGTGACTATGGCGGATATTCGGATATAGCCCGTTATCCGGATGGTATGATTGGAGTACT
GTATGAATACGGATTCAAGAATATTGGTGGCATTGCTTTTCAAAATGTTGAGTTATCGCAATTACAATAA
>igc_K01186_DOF006_GL0061638_750020_unknown_Lipid_Metabolism
ATGAAAGTAAGTAAGAAAATATTTATCATATTTTCGATGATTTTGTTATTGGTGTCACCAGTCACATCTTTAGGTAAAGA
CATAAAATGGGTACTGGAGAGACCTGTTATTCCTGTTTTAGTTAAGAAACAGATAAATCCGACTATTAAGGCAACGGTCA
TTCAAACAGGTAACCACTCATACACAATTCGTCAGATAGATGTCGATTTACAAGGAAGTACAGATTTGGCTGACATTGTT
TCTGTCGCAATATATGGAGTTCATAAAAATGGATTGATCGATGAGTCACGGTTGATATGCAAACCACTGCCTGCTGCACG
GAAAATCTCTTTTACAGATAAAATTCAGGTAGAACAGGATTCTTTGTCTTTTTGGATAGCGGTGACATTGAGAGATACAG
TCGCGCTAAATCATCGTGTTAGTGTGAATTGTAGTCGGATACAAACTAGCCGTGGTGAGCTGAAAGTTTCGAATAAAGAT
GTCATACCTCTGCGGGTAGGGGTGGCATTGAGACAAAAAGGACAGGATGGCATTATTTCTTCACGTATTCCAGGATTGAC
TACTAGTAATAACGGAACTTTATTGGCTATATTCGATGCTCGTTATGATTCAACCCGTGACTTACAGGGAAATATGGACA
TCGCCCTACATAGAAGTTTTGATAAAGGATTGACATGGCAACCTATTCAAACGGTATTGGATATGGGAGAGTGGGGTGGT
TTACCACAAAAGTTTAATGGAGTGAGTGACGCTTGTATTCTTGTGGATCGGAATACAAATGATATTTATGTAGCTGGATT
GTGGATGCACGGGGCATTAGATGATAATGGTAAGTGGATAGAGGGTTTAAATGAAAATAGTACTTACTGGATACATCAAT
GGCATAAAAAAGGTTCGCAACCGGGAGTCGGTTTAAAAGAAACCTGTCAATTCTTAATAACAAAAAGCACGGATGATGGT
CTGACTTGGAGTTTTCCAGATAATATAACGGGGAAAACAAAACGTCCTGAGTGGTGGTTATTCGCTCCTGCTCCCGGACA
TGGGATTACATTGGCCGATGGGACTTTAGTTTTTCCTACTCAGGGACGGGATGAAAAAGGGACTGCATTCTCTAATATCA
CATATAGTAAGGATCACGGAAAGACATGGACAACCAGTAACCCGGCTTATTCAAATGTAACGGAATGTAATGCTGCACAA
TTAAGTGATGGTGCTGTCATGTTGAATATGCGTGATAATAGAAACCGGGGAAACAAAGAAGTAAATGGCCGGAGAATCTG
TACGACAACAGACTTGGGAAAGACGTGGACAGAACACCCTACTTCACGAAAAGCATTGGTGGAACCAACGTGTATGGCGA
GTTTGCATCGACATGATTATACAGTGAATGGAGAAAAAAGAAGTATACTTTTATTTGCAAATCCCAGTGACTATAAAACA
CGGGATAAATTGACCCTCAAGATTAGTTTTGACGATGGAATGACGTGGCCTGAAAAATATTGGATTTTGTTTGATCAATA
TCGCAGTGCCGGTTATTCTAGTATTACATCCATAGATGAAGGTTCAATAGGGATATTATATGAAAGTAGCCAGGCGAATA
TGGCCTTTATTAAATTTGATCTGACTGAAATTCTAAACAGGTAA
>igc_K01186_DOM003_GL0025696_7587968_unknown_unknown
ATGAACAAAACGAGAAATATGATTTTTTCAGCAAATATAAGCAAGGCATTGTGTCTCGCTACAATGGGTATTTCCCTGAT
GATGCCTGCCCAGATGAAGGCAGCAACTCCTGTTATGGCAGTTGAGGCTCAGGCTGTGAACGCTCAGGGCGGCATCACTG
TCTTCCCTAACAAGGACGCGCAGTATCGTATTCCTGCCATCGTTGAGTGTAAGTCGGGTAAGTTGATCGCGTTTACCGAT
CATCGTTATCATAACAAGGATATTGGTGGCGGCCGTCATCTCGACATCGTGATG
>igc_K01186_DOM003_GL0041162_2336952_Phascolarctobacterium_Metabolism
GAATTGATTATGCGCTGTCTGCCCACGGCCTTCTGCCATGCTTCAACGGTGCTGGCGCTGGCGGATGGCAGCCTGCTGTG
CTGTTGGTTCGGCGGTACGCATGAGGGTGAGGCTGATGTTGGCATCTACTTCAGCAGACGCACGGATGCAGGCTGGAGTG
CGCCAAAGCTGCTGGTGAACGGGGCGGCGGCGAACTGGAATCCGGTGCTTTTTACGGGCGCGGACGGCAGCTTGCTGCTG
TTTTACAAGCAGGGGCAGCAGATTGCCGACTGGCAGACTTGGCTGTTGCAGTCGACGGATAACGGCGAAACCTGGAGCGG
ACCGCAGGAGCTGGTTCCGGGTGATGTGAGCGGTGGACGCGGACCGGTGCGTAACAAGCCTTTGCGCTTGGCAAACGGAC
GCATTCTTGCCGGTGCTTCTACCGAACATGGTATCTGGAAGGCCTTTGCCGATATCAGTGACGACGATGGCGCAAGCTGG
CATAAATCTTCTGCAGTGCAGATTGACGGCCTGCAATATCAGGCAGGTGAAAAAACTGCCGACAGTAATATTGCCGTAAG
CCAGCAGTCCTTTTATGGACGCGGCGTAATCCAGCCGAGTCTGTGGCAGAGTGTGGACGGCAGTGTGCATATGCTGTTGC
GCAGCAGTGAGGGCTTTGTTTATCGCAGTGATTCCGCAGATAACGGCGAAACCTGGTGCAGTGCTTATGCTTTGAGCCTG
CCGAACAATAACAGCGGTCTGGATTTGCTGCGGACTGCTGCAGGCGTGCTTTACCTGGTGTGCAATCCTGTTGCTGCCAA
CTGGGGACAGCGTTCTCCCTTAAGTCTGTTTAAATCCACAGATGAGGGTGCGAGCTGGCAAAAGCTGTTTGACCTGGAAA
CAGAGCCTGCGGAATTTTCCTATCCGGCGATTATTGCTGACGGCGAAGGCCTTGTGCTTACCTATACCTATAAGCGTTGT
AATATTGCTTGTGTAAAATTGAGCGCGGATGAACTTGTTACCCTTTAA
>igc_K01186_DOM005_GL0007779_756573_unknown_Lipid_Metabolism
ATGAAGTCATTCTTTACTTTTATTATTTTGAGTCTCGCTACATTATCCGTTCAAGCTTCCGACACTCTTTTTGTGAAAGA
GGCTCAAATACCTATTCTTGTCGAACGGCAGGATAATATTCTGTTTTATTTGCAATTGACAGCTAAAGAGGCTCAGTCGT
TGGATAATTTAGTGTTGCGTTTCGATGAAAAGACTGATATGAAAACGATACAATCAGTGAAACTCTATTATGGTGGTACG
GAAGCTTTGCAAAATTATGGAAAAAAGCGCTTTGCACCGACATCTTATTTATCTGCGTTTACTCCCGGCAAAACTTTAAA
AGCCAATCCGTCTTATTCTATCTTGAAAGTTCAGGTGGATTGTCCGCAGAAGGAGATTGAGTTGAAAGGAGTTGAGAAGT
TATATCCAGGGGTAAATTATTTTTGGGTCAGTATACAAATGAATCGCGATGTACCGTTAACCACTAAGGTGTCTGCAGAG
ATCGTATCGGCTTCATTGGATGGTAAGCGAGCGCTTATTGAAGTCGTATCTCCAAAGAAGGTAGAACATCGTGTAGGCAT
AGGAGTGCGTCACGCCGGAGATGATGGCGTTTCTGCATTCCGTATTCCCGGATTGGTAACGACCAATAAAGGTACATTGC
TGGGTGTCTATGATGTACGTTACAATAATTCTTATGATTTGCAGGAACATGTGGATGTAGGGCTAAGCCGAAGTACGGAT
GGGGGACAGACATGGGAGAAAATGCGGCTACCTTTATCTTTTGGAGAAACTGGCGGATTGCCTGCCGGACAGAATGGAGT
AGGAGATCCTTCTATATTAGTCGATACTGAAACAAATACGATTTGGGTGGTTGCTGCGTGGACACATGGCATGGGTAATC
AACGGGCTTGGGTAAGTTCTCATCCCGGCATGGACATGAACCATACCGCCCAGTTGGTTATGACTAAAAGTACGGATGAT
GGTAAAACCTGGTCAAAGCCTATAAATATCACGGAGCAGGTGAAAGATCCATCTTGGTATTTCCTATTGCAAGGACCCGG
ACGAGGGATCACAATGCATGATGGAACTTTAGTTTTTCCAATTCAATACATTGACTCTACCCGTATCCCGAATGCGGGAA
TTATGTATAGCCGGGATCAAGGAAAGACATGGAAACTACATAACCTTGCCCGTACTAATACTACCGAAGCACAGGTTGCG
GAAGTAGAACCCGGAGTGTTGATGCTGAATATGCGTGATAACCGTGGGGGTAGCCGTGCTGTGGCTACTACAAAAGACTT
GGGACGTACCTGGACAGAGCATGTATCATCGCGTAGTGCATTGCAAGAACCTGTTTGCATGGCTAGTCTTATCTGTGTAA
AAGCTGCTGATAATAGCTTGGGCAAGGACATTCTGTTATTTTCCAATCCGAATTCTACAGAAGACAGGAAATATATCACT
ATAAAAGCAAGTTTAGATAATGGTGTAACTTGGTTGCCGGAGCATCAGGTGCTGCTTGATGAAGAAGGTAGTTGGGGATA
TTCGTGCTTGTCGATGGTAGATAAAGAGACAGTGGGAATACTCTATGAGAGCAGTGTGGCTCAAATGACTTTTCAAGTGG
TAAAATTGAAAGATATAGTTAAAGATATATTTCACTAG
>igc_K01186_DOM008_GL0045224_1286380_Bacteroides_Lipid_Metabolism
ATGAAACATAGATTATTATACATATTATTGATCTTCTCTATTTTGTGTGCGGCTTGTGGAGATGATTTGAAATTTGGTCC
AAATCCGGGATTCGTGATTCCGGAAGAACCGGCAGAAGATGATCCGAAAGAAGACGACGATCTGGAAATAAGTTATCCGG
ATAATCGTGAAATAGTGGAAAGTATTGTATATGAAGCTGGTAAAGATAGTCATATTTATTTTCGGATACCGGCACTTACT
GTAACTAAGAAAGGAACGATACTTGCATTTTGTGAAGCTCGTAATACTAAGGCTGATTTCTATGAAGGCAATGAGGAAAA
ATTCCCTGTTGTTCCGGTAGGAAGTACTAAGGATTTGGGTGATATTGATCTGGCTGTCAAACGTTCTACGGATGGTGGAA
AGACATGGGACAATATGATAACTGTTGTTGATGATTATAATAATACCTGTGGAAATCCGGCACCTGTTGTCGTTGAGTCT
ACTGGAAGAATATATCTGTTCTGGTGCTGGGGACGTTATCCCAATCAACTGGAAAGTAAGTTCGTTTCGTCCACTTCTGA
CGGTCATACCAGACGTGTATTCTATTGTTATTCGGATGATGACGGTCAAACATGGAGTACTCAATATGACTTGACAAGTA
GGTTGAAAAAAGGCGATTGGAGCTGGTATGCCACCGGACCTTGTCATGGTATTCAGAAACAGCTTGCTCCTCAAAAGGGA
CGAATCATTATTTCAGCCAATCATCGGGATAATGGCAATAAAGATAATTATTCTCATATTATCTATTCTGATGATAACGG
TTCTACTTGGCAATTGGGGGGAAGAACGGAGATAGGAGGAAATGAATCGAGTCTGACCGAGCTTGCGGACGGAAGTTTAT
TGATTAATATGCGTCGAGTGGTGAAAGATACAAATGGAAATGATTTGCCTTCTGAATATAGAACTTCGGCTATTAGTAAG
GATGGCGGTATTACATGGGGAAAGTCTGTTGTCAATCAGGACTTGATTGATCCCGGATGCCAAGGGGCTATAGTCAATTA
TCCTATAAATAAGAGCCTTAGTAATACTCTATTATTGAGTAATGCTCATCATTCATCTTCCCGTTCTAATCTTTGTATAT
CTAAAAGTGTTGACAGCGGTATCTCCTGGACTACTCCGCTGGTCATTTGGAGCGGACGGGCTGCTTATTCGGATATTATT
ACCCTGCAAGATGGTTCGGTATGTGTCATTTATGAAAATGGTTCCGGTAAATTTGGAAAGGCAAATCCTAATGAGCAAAT
AAGCTTTTACAGAGTGCCTCCTTCTCTTTTAGGGGATAAGTTGAATCTTTAA
>igc_K01186_DOM010_GL0079386_351528_unknown_Lipid_Metabolism
ATGGAGGAATATGGATTTATGAAAAGATTAGCATTACTTACACTTTTTTGTTCACTTGCTACTGGAGTTATTGCAGCACC
TAATGATGGTTGGAATGAATCTATGACTATTTTTAAGGCTGGATCTATTGATGGAAAAAATGGATTTAGAATTCCAGCTA
TAACTTCAAGCGGAAATGGAAATTTAATTAGTGCTGCTGATTATAGATATAAAAATAAGGATTGGAATACGGATATGGGA
ACAACTGGTGAAAATCCTAATCCTTATTTTATTATTAAAATTTCAAATGATGGTGGAAATACTTGGTTTAATAGCAAGTT
AGAACTACCAACTCTTAAAAATCCAACAACTGGAAAAATAGAACCTGCAATTACTGATCCATCATTGGTACATAATCAAA
ATACTGGAACTACTTTTTTATTTGGTTATAATAATACTAAACATATAGCTGTCGAAGGTGGAAAGTCATCTTTCTTTGTC
TATAGATCTGAAGATAATGGTAAAACTTGGAGTACCTACAAAGATATAAAATCAGAAATTATTAGTGAATTAGAAAAGCA
AGGTATTAGTTCTAGTAAATATGAAAATATTCTACAAGGTCCTGGTGGAGGAGTAACATATAATGGAACTGTCTATGTTC
CCATCCAATTATTTAATGAAGGAAACAATTGGGGAGGAGATTTTACTTCAACTTCTGGATTTATTTATTCTGAAGATAAT
GGTAAAACTTGGAAAGTTACAACATTAGAAGGGATTCTTCCACAAGGAAACTCTCCAAAGGAAACTGTTAGTACTAGTGA
GAGTAGTGTTTTTTATCATAAAGGACAAATTTATTTAGCAGCTAAAGTTGAAAATAGTGCTAGTAATCCTGAATATGATA
GTAAAAGAGTCGTATTTGCATTTAATAATGGTAAATGGGAAAAAGTTGAAGAAGATTTTCTTCCAGATGATATTGCTAAA
TGTGAAACTAGTACTCTATCATTAAGTGAAAATATTTATTTAGTTGGCTATTCAACTGCAAGTTTTGATGGTACTAGAAC
AAATAGCTTTGTTACAACAAATACTGGAAAAAAAATACAAATATTTGATGGCCCTACATATGGTTACACTTCTATGACTT
CTGATTTAGATAATCTATATATTCTTTTTGAAACTGCTCAAGGTACTGCAGATATTGATATGAGAAGATTTGATATCTCT
GCTAAAGAATATGCTAATATCAACGCTCAAATTCTTAATAGAGGTACTGACCTACTTGATGTACAAGATAAACTGTTTGC
TAGTAGATCGTACTTAACTGGAGAATATGCTAGTCAAGATAACTCTGGAGTAGAAGCTGTTATCTTAAATGGTAATTATA
AAATTGGGGCTTTTCATAAAAATTCTAAAGAAAATAGTAAAGATGTATATAGAACTATAGAGTACAATACTGAAGATACT
ACCTTAGTTCTTTCTCAAGATAATGTTATTACAAATAATGATAATATTTTTGCTGGATATCAATATACTAAACTAAGTTA
TCTAAACGGAAGTAAAAATGATATCAATTCCTTTGTTATTGGTTACTCTTTAAATCATAAATTTGAAAATGATTTTGGGT
ATAATCTAGGAATAAATGGTATCTATAGTAACAATAAATTAGATAGAAATGAAGCTGAAGGATTAGGTAAATCAGCAAGT
TTTGATTCATATAGTATATCTTTAAAAAATGAGATATATAGAGATATAAAAGTTCAAGAAAATACTAATCTTAATCTAGC
TGCTGGTCTAAGAACTACTTACTTTGGACATGATGATATAAAAGAAAAAAATGGAAATGGATTTAATGATGCTTATGTTG
ATAGCTCTACAAATTTCTCTAATGAGATATATCTTAAAGGCAGTGCTGAACATGACATAAGATTTAATGAGAAATTTGCT
GCTAAAATAGGAGCAAATGTTGGATATAATAAAGAACTTATGAATGTTGATGATTGGAGAGATAAATTTACTATTTTAGA
TGTTGAAAAAGAGTATGCTAGACCTGTTGAAAAACATAGTGCTGGAGTAGCAAATGCTGGTTTCCATCTGACTTTAGATT
TTGTTGATAAAGTAGAAACTACTCTTGCTTATACTGTTGATTCCACTGGAGAAGGTATAACTACTGGTAGACTAACTTAC
AAATTCTAA
>igc_K01186_DOM019_GL0079325_1315341_unknown_Lipid_Metabolism
GAAGGAAAAACAAAAGCGGCCAATCCGGCTTACTCCGTTAAGCAGAGTGAAGTGACGGAAATCACAGGGACGGTGACCTT
CACCAGCAACCAACCGATGGTAGAGGGCGTCAACTATTACTGGGTCAGCATCGAAATGAAACCGGAAACCTCTTTATTGT
CGACTCTCACCGTACAGATGCCGATGGCCGAGATCAACGGCATGCCGGCAACGATCATGTGGGACGGCAAGGCGGATGTG
CGCCGCATGGGGATCGGCGTGCGACATGCCGGAGACGATGGCGCTTCCGCATTCCGCATTCCGGGGCTGGTGACTTCCAA
CAACGGAACATTGTTAGGTGTGTACGACATCCGCTACAACAGCAGTGTGGACTTGCAGGAAATGGTCGACATAGGCGTCA
GCCGGAGCACTGACAAGGGACAGACCTGGGAACCGATGCGCGTGGCCATGACTTTCGGCGAAACAGGCGGACTGCCTCAT
GCGCAGAATGGCGTGGGCGACCCGTCTATCCTGGTGGACAAGAAAACGAATACTATCTGGGTCGTTGCAGCCTGGACACA
CGGAATGGGGAACGGACGCGCCTGGTGGAACTCCATGCCGGGCATGACACCGGACAGCACCGCCCAATTAATGCTTGTCA
AGAGTGAGGACGACGGGAAAACGTGGAGCAAACCGATCAATATCACCTCGCAGGTGAAAGATCCTTCCTGGTATTTCCTG
TTGCAAGGACCGGGACGAGGCATCACGATGAAGGACGGGACACTGGTCTTCCCGATCCAGTTTATCGATTCCACCCGCGT
GCCGAATGCGGGCATCATGTACAGCAAAGACAGCGGAACCACCTGGCATCTGCACAACCTGGCCCGGACAAATACGACCG
AAGCGCAGGTGGCGGAAGTAGAGCCCGGCGTCCTGATGCTGAACATGCGCGACAACCGGGGAGGAAGCCGTGCCGTAGCC
ACGACCCGCGATCTGGGTAAAACGTGGTACGAACCCCCGTCGAGCCGTAGCGCACTGCAAGAGCCCGTCTGCATGGCAAG
CCTCATCCATGTGGATGCAAAGGACAATATCACCGGAAAAGACCTGCTGATCTTCTCCAACCCGAACACGACGAAAGGAC
GTAACCATATCACGATAAAAGTCAGTACGGACGGAGGTATAACCTGGCCGCTTGCCAACCAAGTAACACTGGACGAAGAA
GAAGGATGGGGCTATTCCTGCCTCTCCATGATCGACCGCGAGACGGTCGGCATCTTCTACGAATCGAGCGTCGCTCACAT
GACATTCCAGGCAGTCAAGCTGACCGATTTAGTGAAATAA
>igc_K01186_ED9A_GL0030734_2337397_Streptococcus_Lipid_Metabolism
ATGAAAAATGAAAGGACAAACATGAATTACAAATCTTTAGATCGGAAACAGCGATACGGAATTCGAAAATTTGCAGTTGG
GGCGGCATCTGTAGTGATTGGTACAGTAGTATTTGGAGCAAATCCAGTCTTAGCTCAAGAGCAAGCCAATGCAGCAGGGG
CCAATACAGAAACTGTCGAACCTAGTCAAGGTTTATCAGAATTGCCAAAAGAAGTGTCCTCGGGAGATCTTGCTCATTTG
GATAAGGATTTGGCTGGTAAATTGGCAGCAGCTCAAGACAACGGCGTTGAGGTGGACCAAGATCATTTGAAAAAAAATGA
GAGTGCAGAATCAGAAACTCCATCCTCTACGGAAACCCCTGCAGAAGAAGCAAATAAGGAAGAGGAATCAGAGGATCAGG
GGGCTATTCCTCGTGACTATTACTCAAGAGATTTAAAAAATGCCAATCCTGTCCTTGAAAAAGAAGATGTTGAAACCAAT
GCAACAAATGGTCAGAGAGTTGATTTATCAAGTGAACTAAATAAACTAAAGCAACTAAAAAATGCTACAGTTCACATGGA
GTTCAAACCAGATGCATCAGCTCCACGCTTTTACAATCTCTTCTCTGTATCCAGTGACACCAAGGAAAATGAGTACTTTA
CTATGTCGGTCCTTGATAATACAGCTCTTATTGAAGGGCGTGGCGCTAACGGAGAACAGTTCTATGATAAGTATACAGAT
GCTCCTTTGAAAGTTCGCCCTGGACAATGGAATTCCGTGACCTTTACTGTCGAACAACCGACAACGGAGTTACCTCATGG
TCGAGTTCGTCTCTATGTGAACGGTGTCTTATCTCGAACAAGTCTCAAATCTGGTAATTTCATCAAAGATATACCAGATG
TTAATCAAGCTCAACTTGGAGCAACCAAACGGGGCAATAAAACAGTTTGGTCATCAAACCTACAAGTACGAAACCTAACT
GTTTATGATCGTGCTTTAAGCCCAGATGAAGTTCAAACACGGAGTCAA
>igc_K01186_ED9A_GL0085606_4760734_Streptococcus_Lipid_Metabolism
TATGTTCAAATGTCCGCTATTCACACCATGCATGAAGGCAAGGAATACATTCTACTCAGCAATGCTGGTGGTCCTGGACG
AAACAATGGTTTGGTTCACCTAGCTCGTGTTGAGGAGAATGGTGAGTTGACATGGCTGAAACACAATCCTATACAAAGTG
GTAAGTTTGCTTACAACTCACTCCAAGAACTCGGAAATGGCGAATATGGTTTGCTTTATGAGCATGCGGATGGCAATCAA
AACGATTATACTTTATCCTATAAGAAATTCAACTGGGATTTCCTAAGCAAAGACAGAATTTCTCCTAAAGAAGCAAAAGT
AAAATATGCTATCCAAAAATGGCCAGGTATTATAGCCATGGAGTTCGATTCGGAAGTATTGGTAAACAAGGCTCCGACCC
TTCAATTGGCAAATGGCAAGACAGCAACCTTTATGACCCAGTACGATACAAAAACTCTCCTATTCACAATAGATCCAGAG
GATATGGGTCAAAGAATTACAGGTCTAGCTGAGGGTGCAATTGAAAGCATGCACAATTTACCAGTTTCTTTAGCTGGCTC
TAAACTAAGCGATGGTATTAATGGCAGTGAAGCTGCTATC
>igc_K01186_ED9A_GL0111339_4837437_Streptococcus_Lipid_Metabolism
ATAGGTGTGGAAATAAGAGACGCCCAAAAGGGAATAAATTATTTATTTTCTAGACCAGCTTCATTATGGGGAAAGCATAA
AGGACAGGCAGTTGAAAATACACTCGTATTTGTATCTGATTCTAAAGATAAGACATACACAATGTATGTTAATGGTATAG
AAGTGTTCTCTGAAACAGTTGATACATTTTTGCCGATTTCAAATATAAATGGTATAGATAAGGCAACACTAGGAGCTGTT
AATCGTGAAGGCAAGGATCATTACCTCGCAAAAGGAAGTATTGATGAAATCAGTCTATTTAATAAAGCAATTAGTGATCA
GGAAGTTTCAACTATTCCCTTGTCAAATCCATTTCAATTAATTTTCCAATCAGGAGATTCTACTCAAGCTAACTATTTTA
GAATACCGACATTATATACATTAAGTAGTGGAAGAGTTCTATCAAGTATTGATGCACGTTATGGTGGGACTCATGATTCT
AAAAGTAAGATTAATATCGCCACTTCTTATAGTGATGATAATGGGAAAACGTGGAGTGAGCCAACTTTTGCTATGAAGTT
TAATGACTATGAGGAGCAGTTAGTTTACTGG
>igc_K01186_ED13A_GL0018913_4228401_unknown_Lipid_Metabolism
GGCAAAAGCACCGGTTACGGCGATGCCTGTCTGGTAGCTGACCGCGAACAGAACCGTCTGTTGCTGGTATGCGTGGCCGG
AAACATACCCTATTGGGCCTCAAAACGGGAAAATCCTCAACTCATGGTGTGCAGCTATGGCACACTGAACCCCAAAAGCG
GACAATGGGAGTGGTCTGCTCCCGAAGAGTTTACGGAAAGCATCTACGAAGGACTTTTTGGCGGCCGCATTAACGGAATG
TTCATGGGCTCGGGACGTATCTGCCAGTCCAGCCGCGTAAAAGTAGGCAGCGCTTATCGTCTCTATGCCGCACTTTGCAC
CCACAAAGGAAACTATGTTATCTATTCGGACGATTTCGGAAAGAACTGGAAAGTGCTGGGCGATCCCGTCAAGTCGTGCG
CACCCAAAGGGGACGAACCGAAGTGTGAAGAACTACCCGACGGCTCTGTGCTGCTGAGTAGCCGCAAAGCAGGAGGACGT
TATTTCAACATCTATAAATATACGGATGTGAGTACCGGTAGCGGAGCATGGGGCGAAGCCGTTGATACACGTACCGTGAA
AAACGGCATCAGCAACCAGGGATCGCCCACCGACGGAGAGATTCTACTGGTGAAAGCCCAGCGCAAAAGCGACAACCGCA
TCGTAGATCTGGCCCTCCAATCTATTCCC
>igc_K01186_ED13A_GL0068890_1758705_Klebsiella_Metabolism
ATGACCACAATACCTTCTTTCGACGGCGTCATTCGCCAGCACCCACAAGATGAACATATCGCATGGGCGATGCTCCCCTG
CGCCTGCCCGCAAAATCATGCCGCCAACCTGCTTCAGCTGAAAGATGGCAGCCTGATGTGCGTCTGGTTCGGCGGCTCGC
AGGAAGGGAAAGCCGACATTTCGATCTGGGGATCGCGGTTAGCCACCGACAGCGATCGCTGGAGCGAAGCGGTTAAGCTC
TCTGACGATCCTGACCGCTCGGAACAAAATCCGGTGCTGTTTCAGGCGCCTGACCAGGTAGTGTGGCTGTTATGGACGGC
GCAATACGCCGGCAACCAGGATACCGCCATTGTCCGCTACCGCCAGTCACATGACGGCGGGCAAAGCTGGGGTCCCATCG
ACACCCTGTTGGATCAGCCCGGTACCTTTATTCGCCAGCCGATTAGCGTCATGCCTGACGGCAGCTGGCTGTTGCCAGTG
TTTTACTGCCGCACCGAACCAGGCGAGAAATGGGTGGGTAACAATGACGTCAGCGCGGTGAAAATCTCCTCAGACGGCGG
CATAAGCTGGCGTGACGTGGCAGTCCCGGAGAGCCTTGGCTGCGTCCATATGAGCATCACCCCGCATCCCGACGGCGGAC
TGGCGGCCTTCTTTCGCAGTCGCTGGGCGGATCATATCTGGTTCAGCCACTCCAGCGACCAGGGTGAAAGCTGGTCTGCG
CCGGCGCCCACGACGCTGCCGAACAATAACTCGTCCATTCAGGCGACAACTCTCGACAATGGCGAACTGGTGCTGGTGTT
CAATAATATGAGCGCCGCCGGAGCCACTGAACGCCGTGCCTCGCTGTACGATGAAATTGCGGATGACGATGGCCGTAAGG
AGCCGGAAACAACCGGGAAAAGCGCCTTCTGGGGCGCGCCACGCGCGCCGATGACGGTGGCGATTTCACCCGATGGCGGC
AAAAGCTGGCCGTGGTTGCGCAATCTTGACGAGGGTGACGGCTACTGCATGACCAATAATTCGGAGCAGAAGCTGAACCG
GGAGTTCTCCTACCCCAGCATCAAACAGGGAGCAGACGGTAATTTGCATATCGCCTACACCTGGTACCGCCAGGCGATCA
AGTATGTTCGCGTTTCGCCACAGTGGGTGAAAGGAGAAAGCGCATGA
>igc_K01186_ED15A_GL0006912_1640303_Akkermansia_Lipid_Metabolism
ATGATGAATACCATGTTCAAGTTTTTGATGGGTGCGGTGTGCGCCGCAGTTCTGCCTGCCTTCGGACAGGGGGAGAAGAC
GGATTTTCCCACGGACAAGGCGGTGACCGTGTTCAACGCCGGGGAGGGGAATCCTTATGCGTCCATCCGCATTCCCGCCT
TGCTCAATATCGGGAAGGGGCAGCTTTTGGCGTTTGCCGAAGGCCGGTATAAGAATACTGACCAGGGGGAGAACGACATT
ATCATGAGCGTCAGCAAGAATGGCGGAAAGACCTGGTCACGTCCCCGTGCGATCGCCAAATCACATGGAGCCACGTTTAA
TAATCCGTGCCCGGTTTATGATGCCAAGACCAGGACCGTGACCGTCGTGTTCCAGCGTTATCCCGCCGGGGTCAAGGAGC
GGCAGCCCAATATTCCCCAAGGCTGGGATGACGAGAAATGCATCCGCAATTTCATGATCCAGAGCAGAAACGGCGGTTCC
TCCTGGACAAAGCCGGAGGAAATCACGAAGACGACCAAGCGCCCCACCGGCGTGGACATCATGGCTTCCGGCCCGAATGC
GGGAACCCAGTTGAAGAGCGGCCCCCACAAGGGGCGCCTGGTAATTCCGATGAATGAGGGGCCGTTCGGCAAATGGGTGA
TTTCCTGCATTTACAGCGATGACGGCGGCAAGAATTGGAAGCTGGGCCAGCCGACCACGAATATGAAGGGGATGGTGAAT
GAAACGTCCATCGCGGAGACGGATAACGGCGGCGTGGTCATGGTCGCCCGCCACTGGGGCGGAGGGAATTGCCGCCGCAT
CGTGTGGTCGCAAGACGGCGGGGAGACGTGGGGGGAAGTGGAAGATGCTCCGGAGCTGTTTTGCGACAGCACCCAGAATT
CCCTGATGACGTATTCCTTGAGCGACCAGCCTGCCTTTGGCGGCAAGAGCCGCCTCCTGTTTTCCGGTCCCAGCGCCGGA
CGGCGCATCAAGGGGCAGGTGGCGATGAGCTATGACAACGGCAAAACCTGGCCGGTGAAAAAACTGCTGGGTGAAGGCGG
TTTTGCCTATTCCAGCCTCGCCATGGTAGAACCCGGTGTCGTGGGGGTGCTTTATGAGGAGAACCAGCCGAATATCAAGA
AGCTGAAGTTTGTTCCCATTACGATTGAGTGGCTGACCGACGGAAAGGATACGGGGTTGGCTACCGGGCAGAAAGCTCCG
TGA
>igc_K01186_ED15A_GL0026336_413392_Akkermansia_Lipid_Metabolism
ATGCGTTTACCTTTGAATACATTAACGGGGCTTGCCCTGCTATGTGCCCTGGGCATGTCTGTTCCCGCCGCCCGCGGCAC
GGAAAGCTTTGAGCAGGCCAAACACGGCAAGTTTACGACGCTTTCCACCAAGTACGGCCCCATGTCCTGCCGGGACGGCG
TGGCGGAAATCGGGGGAGGGGGAAAATCCGGGAAATCTTCCCTGCGGATGTTCGGCGGCCAGGATACCGAACTGAAGCTG
GACTTGAAGGATACCCCGTCCAAGGAAGTTCTGCTGTCCGCCTGGGCGGAGCGCTGGACCGGGCAGGCCCCCTTTGAATT
CTCCATTGTGGCCGTAGGGCCCAAGGGGGAAAAGAAGATTTATGACGGCAAGGACATCCGGACGGGCGGCTTCAATACCA
AGATAAAGACCCATGTCCCCGCCGGAACGCGCTCCCTGGTGTTCAAGCTGACATCTCCGGAAAACAAGGGGTTGAGGCTG
GATGACCTGTTCATCGTGCCCAGCATTCCCATGAAGGTGAATCCGCAGGTGGAGATGGCTTCTTCCGCCTGTCCGGTGAT
GGTGCGCATTCCGTGCAATCCCGTTCTTTCCCTGAAGGTTCAAACGGACGGCTGCCTCAATCCGCAGTTCCTGACGGCCG
TCAATCTGGATTTCACGGGCACGACGAAGCTTTCCGACATTGAATCCGTGACGGTGATGCGGGGAGACGAGGCGCCTCCC
GTTCTCCAGGGAGAGAAGACGCTCCAGGTGGATGCCTCCCAGATACTGGGCACGGTGAAGCTTTCCGGCGCCTCCAAGCC
CCAGGTTCCCGTGAAGGGGAAACTGGAGCTGGACCCCGGCGACAATTACCTGTGGGCCTGCGTGACGATGAAGGAAGGCG
CCTCCCTGGACGGCAGGGTGGTGGTGCGCCCGGCCAGCGTTGTGGCGGGGAACAAGCTGATGAAGGTGGCCAATGCCGCC
CCGGTGGCGCAGCGCATCGGCGTTGCCGTAGTGAAGCACGGGGATTTCAATTCCAAATTCTACCGCATTCCCGGCCTGGT
CCGGACGAAAAAGGGTTCCCTTCTGGCTGTGTATGATATCCGCTATGACCGTTCCAACGACCTGCCGGCCAATATTGACG
TGGGCGTGAGCCGCTCCACGGACGGAGGCCGCACCTGGTCCGACGTCAGGATCGCCCTGGACGATTCCAAGATCGACCCC
TCCCTGGGCGCTACCAACGGCGTGGGAGACCCTGCCGTCCTGGTGGATGAAAAGACCGGCCGCGTCTGGGTGGCCGCCCT
CTGGAGCCACAAGCATTCCATCTGGGGCAGCAAGTCCGGAGACAATTCCCCGGATGCCTGCGGACAGCTGGCGCTGGCCT
ACAGCGATGACGACGGCCTTACCTGGTCCAAGCCCATCAACATCACGGAACAGACCAAGGACAAGGACTGGCGCATTCTG
TTCAACGGCCCCGGCAGCGGCATCTGCATGAAGGACGGCACGCTGGTCTTTGCCGCCCAGTACTGGGACGGCAAGGGCGT
GCCGTGGTCCACCATCGTTTATTCCAAGGACCAGGGCAAGACCTGGCACTGCGGCACGGGCGTCAATGAGCAGACGACGG
AAGCCCAGGTGATTGAATTGAAAGACGGCTCCATCATGATCAATGCCCGCTGCAACTGGGGCGGTTCCCGCGTGGTGGGC
GTTACGAAGGACCTGGGCAAAACCTGGGAAAAACACCCCACCAACCGCACTTCCCAGTTGAGGGAACCCGTCTGCCAGGG
CAGCCTGCTGGCGGTGGACGGAGTGCCGGGCGCGGGCAGGGTGGTCCTGTTCTCCAACCCCAACACCACTTCCGGACGCT
CCCATATGACGCTGAAGGCCTCCACGGATGACGCCGGCTCCTGGCCGGAAGACAAGTGGCTCCTTTACGATGCCCGCAAT
TGCTGGGGGTATTCCTGCCTGGCGCCCGTGGATAAAAACCACGTGGGCGTGCTGTATGAATCCCAGGGGGCTCTGAACTT
CCTGAAAATCCCGTACAAGGAGGTTCTCAACGCGGGCAGTGCGCGCTGA
>igc_K01186_ED15A_GL0065285_310733_unknown_Lipid_Metabolism
ATGCAGCTGACAAAATATACACCCGTCCTGGAACTCGAGAACGCGCGTATTCTGGGAAAGGATTTTCAAAATGTGACGCA
GGAGCTCAGAGCGGCCGGGACGGTGGGCGACGGGACCATCGTGATCCGATTCCGCAATTACCGCAAGCAGGGGTATATGG
CGCTGCTGACCGTTTTGACCGACCAGTATCCCGCTTCTTATCTGACGGCGTATATCAAGCACGCCAACCAGATCGGTTTC
CTTAAGCACCGGGTGAGTGGAGACCGCTGCGTGATGGAAACAAGGGATATCCATGCGGACGTTTCCGTAGATTTCGGCTT
TGTGAATACCGTTGCGCTGACGGCCAGGCGGGGCGAAGGATATGCCCTTTATTACAACGGCGAAAAGGTGCAGACAGTGT
GCGACCCGGATGCAGCGGTGCTCGCTGACCTGACGGCGCTTGCCCCCATCGGCAAAGCAATGCTGGGCGATTTTCTGGAG
CCGCAGAAGATGCTGGAGCGCCATTACCCTTTCCACGGAGATATTGATTTTATCCGGATCTATGATACGGTGCTGCCGGA
CGAATGGCTGCTGGGCTTTACCGGACAGACAAAGTGCGCGCCGGAAGTTCCAGTGCCGAAGGGAACCTGGCGCTCCCGCC
CCATACGCCTGTTTGACGGCGGCATGTGGGGCAGCAGGGGATACCGCATCCCCACGCTGCTCCGCACAAAAGCGGATACG
CTGCTGGCGTTTATCGACCAACGTTTTTACGGAGGAGCGGATCATCCGAACCGTATCCATACGGTCGTGCGGCGCAGCGA
AGACGGCGGCGAGACATGGAGCGAACCGGTCACGGTGCTTGCAATGCCGGAAAATGCGCAGACGATTGATACCTGCTCCG
TGCAGGACGAGCAGACAGGGCGCATTTTTTTGCTGACAGACGCATTCCCAGAGGTTATGACGACATTTACGGTCAGCAGC
GGGACAGGCTGGCGAAAAGAAGGTGGCGAACTGTGCCGTGTGCTGATGAACGGCAGGGAAGAATACCTGGTCCATCCCGA
CGGGTGCATCACGAGGAATGGCGCGGAAACAGGCCTGCATCTGGATGAAGGGGACTACCTGTGGGATGCGGACGGCAGGC
TGCTGGGCAACATCTGGACGGAGCAGGCACCGCTTCGCCTGTATCCCACAGACCATCTGCTTCTGCTGGCAAGTGATGAC
GACGGGAAAAGCTGGCAGGTGGTACGGGACCTAAACGTGGAAACGAAGGAAGAGTGGATGAAATTTTTCGGCTGTGGCCC
GGGCAACGGCATCCAGCTTCAAAACGGGCCGCACCGGGGGCGCCTGCTTTTCCCGGTCTACTTCTTCAACGCGCACGACC
GCCAGGCCGCGGCGCTGATTTACAGCGACGACCACGGACAGACATGGCGGCGGGGGGCTTCACCCGTGGACGGCTGGCAG
GTGGACGGCAAACGGCTGAGCTCTGCGGCGCTCACAGAGAAAGAGTATGACACACTGGAGGCGCAGTTGGTGGAGCTACC
CGACGGAACGGTCCTTTATTATATGAGAAACGGGCGGCGGAAGGCGCTGGGGGCGTACAGCCGGGACGGCGGCGAGACAT
GGGCGACCGGGGAAAACTTTTATGACGATGCGCTGACAGGCCCCTGCGGCCAATTTGGGATCATGCGTTGGGACGGCGCG
GTAGAGGGGAAAACGGCCTATGCCTGTTCGCTGCATCTGGATGGAGAGAACCGGGGCACGGTAAAGCTGGGCTTCGCACG
CGAGATTCCTCCCACGCCAAGCGGCCGAAGATACTGCATCGATTGGAAATATGCAAAAACAGTCTGGGAAGGAACGTATG
CATATTCCAGTATCTGCAACGTATCGCACGGCCTGGCGGCGGTGTTTTTCGAAAGCTCTTCCAGTCTTTCGATGACATTC
CAAAAAATGGACCTCGCCTTTTTGTGTGCGCAGGATGCGCCGCTCGACCCGCCGGCCGTGCTTTCCCGCAGAATCGCAGG
CAGCGACACAGGGCTTTGCGCCTGTGTGCGCTGGAACCAGCCTGTGATGCCGGTGGGAACGCGGGAGGCGGTGATCATCG
GAAAAAGAGGGAGCTACCGTGCGGCGCTTTGCGGCAGGACGGAGGATTCGGAAGAGCTTTGTTTCGCTGTGCCGGATGTA
CAGGAGGCCCCGTCCGACTGCAAGGTCGTGATTCCCGAATGCTGCGAGATCATGACACGCCGGGGGACCCGTTGGCGGGA
AACAGACGGAGGGGCATTCGCGTAA
>igc_K01186_ED16A_GL0011494_2044443_unknown_Metabolism
ATGGCGACAGAAAATTTAAGCAAAAATAACAGCGCGCTTGGCAGCAAAATAAAATTGCACAAAGAATTTGTTGTGGAAGA
TTTGCCTACAGATTTTTGCCATGCGTCCACAATTATTAAACTAAAAAGCGGGGGATTATTGTGCTGTTGGTTTGGCGGCA
CCCATGAGGGCGAGCCGGACGTAGCTATTTATGCAGCCAAAAAAAACGGCGGCTTAGAGCAAAAAGAACATGCTTGGAGC
AACCCGGTTAAGCTGGCTAGCGGTGTGGAAGCGAATTGGAATCCTGTTTTGTTTTACAGAGAGGACAATACCTTAATGCT
TTTTTATAAGCACGGCGAAAAAATTGCTCAATGGCAAACTTTTGTTATGACCTCTCAAGATGATGGTGAAACTTGGAGTG
AACCAAGAGAATTAGTTGCAGGCGACACAAGCGGTGGGCGCGGACCAGTGCGCAATAAGCCAATTCGTTTACAAAACGGA
CGCATTGTAGCCGGTGCTTCCACGGAACACGGCATTTGGCAGGCTTTTGCCGATTTAAGCGATGATGACGGCTTGAGCTG
GCATAAATCTACAGCAATAGGAATTGCAAAGCTGGCTTACACAGCAGGCGAAAAGACTGCTCACAGCAATATTGCCGTCA
GCCAGCAGTCCTTTTACGGCCGCGGCGTGATTCAGCCCAGCCTGTGGCAGAGCGCTAACGGCAGCGTACATATGCTTTTG
CGCAGCAGCGAGGGCTTTATCTATCGTTCTGACAGTAAGGATGAGGGTGAAACGTGGTGCAGCGCTTATCCTTTAAGCTT
GCCCAATAATAACAGCGGCTTGGATTTAGTGCGTACCAATAACGGCAGATTATTTTTAGTATGTAATCCTGTAGCTTCCA
ATTGGGGACAGCGTTCACCGTTAAGCTTATTTCTGTCAGTTGATGACGGACAAAGCTGGCAGAAGCTGTTGGATTTAGAA
ACGGAAGCAGCAGAATTTTCTTATCCGGCCATTATTGCTGACGGTGAAGAAATCTATTTGACTTATACTTGGAAACGGCA
AAATATTGCCTGCGTACATTTTTCCAGCAATGATTTAGACTGA
>igc_K01186_ED19A_GL0003032_791334_Fusobacterium_Lipid_Metabolism
AAAGGACTTGCACCTGAAAATATGGGAACAGGAATGTGGGCTGATGGGGAAGATGCAGAGGCATTTAACTATGGAAGTAT
CGTAGTTACTGGATTGACAGGAACTGTTGAAAATGGAATGGATACAGCATATATGAGAGCTACTAATGGAGGAAAAGTAT
ATAATTATGGGTGGCTTGAATTAAAAGACTCACTAGACGCACTAACTATTGGAGAAGGAGTAAGTTCATCTACTGGAGCA
GGATATAAGTCAGCAGGAGATTTTGACCTTAAGGGTGAAATGAAGATAATGGCAGAAACAGGAAAAGGAGATAAATACTC
TAAAGAGAGCTTTATTACAGCAGGAGGAAATGGAAAAGAGGGAAATATATCAGGACTTGAAAATCTTACCTCTTCAGGTG
TATATGAAGTTTCTACAGTTGAAAGAAAAGGGGAAGATGGAGAAAATGTAGTTGATCTTGTAATGAATAAAACTAAAAAT
ATAGAAGATTTAGAAAAAGATAGTAATACAGGAAGAATGGTAAAAGAATTGAAACTTGATAATGCTGTATATGGAAAAGA
TTCAGAGTTTGCAAAAAATAATAAAGAGTTCTCAGAAATGGTATCAAGAAAAGTATCAAATGGAGAAACACTGGAAGATC
TCTTAGGACTGGAATATGCAAATTTAAATAGGCAGATAATTGAATCAGGAAAGGTACTGTTAGAAAATCAGGAAAAGGTT
GTCAGCGCAGATAGAACTTATCTAAGTGGACAGTTTAATAAAGAGAATAATTTTGATGCAGTGATAATCAACCCACAAAA
TGAAAGTAAAATAGGTATATTTCATTTAAATTCAGATAAAGACCTTGACTCGCATGCTTCAGGAACATACAGATATGATT
TGGAAAGTACTACTCTTATACTTCAAAATAATAAAAACTATATGATCGGGATGAATTATTCAAAATTAGACTATAAAAAT
AAAAATAGTAATATGAAGAAAACAAGTGTATTTGCAGGTCACAATTATACAAAATCATTGGGTGATATATCAGAATATAG
AAATTATCTAAATGGTACGCTTACATTTAACTCTATGGATAGAAATGGAAAAAGAGATAATTTTAAATCATATACTTTAA
ATATGAGAAATGAATATGTAAGAGAATTAGATATAAAAGGATTGACATATTCAGAGTTTACAGCTGGTTTGAAGACAACA
GTATTTGGTCATGAAAAGATAAAGGAACATGGAGCAGATTTAACTTCAGATAGAAATATAGAAGTAAAAGAAAAAATAGG
AATATCAAATGAAGTAAATTTAGGAGTCCTTATGAATAAGAGTTATGAACTAGGAAAAAATAAAGGGAAAAATAATTTTG
GTATAAGTACATACTTAGAATATAAAAAAGAACTGATGCCTATTGAAGATTGGAGAGATGAATTCACAATAGGAACAGGA
AGTTATACAAAATATAATAAACCAGTAAAAGAACATGATTTAGGAGTAGGATTGGTAGTAATCTCAGCAAGATATGAAAT
TAAAGATGAATTATCAGGAACACTAAGTTTTTCAACAGACACATTAGGAGATACAATGACTACATTTAAGATAGAATATA
AGTTCTAG
>igc_K01186_HT14A_GL0011424_5818020_unknown_unknown
ATGTATAAATTCAGAAAAAGAATTGTTGTATTTGTAGCTGCTTCGGCAGTATGTGCCGCTTCTTTGAATGTATATGCTGC
AGAGGATAGCCAAAATCTATTAGGTACTGACGCGGAAACAGCGGCAGAGCAGGGGGAAAAACCTGCACAGGAATCAGACA
ACGGGCAAGAGAGCGTGGATACAGAGGCTGTGAATGATTCTATGGAAACGCTTGTTTTGGAGAAGGAAAATATTGAGATC
CCTGAAGGACAGGGATACAGCCTGGATGAAGAGCAGGGTGCAGAATACGTAAAAGCGTTAACGCAGGGGACAATTGTGAT
CACTTATCAATCTACAAGTGAAAATGCAATCCAGTCTTTGTTTAGTGTGGGTAACGGTACTTCAGGAAATCAGAACAGGC
ATTTTCATATCTATGTGACAAATGCAGGCGGTGTGGGAATGGAGCTGAGAAATACAGACGGCGTGTTTAAATATACTCTT
GACAGGCCT
>igc_K01186_HT14A_GL0023428_7412290_unknown_unknown
ATGAATTACCCGGAAAGGATCTTTATGATGAAACAGCAACCGGTAAGTGTACGAAGCCTTTTCGGCTTTCCCATTGTGCG
CGGCATAGGCCGTGATTACACCATCCCGCAGGTTGACCTGAGCGCTGAGCCGGAGGACATCCAGCCGCTCATCACGGTGG
ATGGAAGCCGACCCTACCTCGGCCATCCGGATTCCATCCTGTGCAAAACAGGGGAAATTCTCACCTTTTTCCCGGCGGGC
CATGGCCGCGGCACAGTGCTGGGCCGGGTAAGCGCAGATGGCGGGCGGACTTGGCGCGCCCTTGAAAACACG
>igc_K01186_HT14A_GL0056240_3648122_unknown_unknown
CTCAAGGAAAACGGACGTTTCGTTGACAAATGGATGGGCATTTTCCACGATGCGAAGTTCACCAATTTCAAAACCATCCT
AACCTTTGATGCAGAAGGCAATATGCACTGGTCGATGCCGGAGCCCTACTTTGTGCAGCACTGGGTGCGCCAATATGCCA
CCAACATGTGCGAGGTGGAAGTGATCCGTTCCGAAGGCGGACAGGGTGACGAACTGTGCCTGATTACCCGCAGCAACACG
AAAAAGTGCAATTCGCTGATCTCCTTCTCTCAGGATGAGGGGAAAACCTGGTCGATCCCCCGCGAGGCGCCCGCCGCGCT
CAACGGTGAACGGCATAAAGCTGAATGGACAAAGGATGGCCGCCTCTTCATCACCTTCCGCTCCATTGAACGCGATCCCA
TCAAAAACAGCCTCTATTCCGATAATGCAGAGCGCGGCTACTACAGCGAGGGCTGGATTGCTTGGGTGGGCACCTATGAG
GATCTAAAAAACGGCGATGAGGGCCAATACCGCATTAAGCTCGCCCACACCTATCTGGAAGGCCAAACGCAGCCGCAGAT
CACAGCCAACGCCGATACCGGCTATTGCGGCAATGTTGTGCTCGACGACGGCACAATCGTAACCAGCTCCTACGGGAAGT
TTGATCCGAACAAAACCTACCTTGACGACGCGGAAAACACTGTGATGAAAACTTCGATTATCTCCAAACGGATTGATCTA
TCCCTAACAGACCGCCTTGCAGGAAGCAAAAACTAA
>igc_K01186_HT14A_GL0075735_2154240_unknown_Lipid_Metabolism
TTTAAAGAGGTAGACGGTAAAAAATATCTGAAGCTCAGATGGTATGAAGACGGAGCGGATGCTTACAATTATTCAATCCG
CGAAAGTGGTATTATCTATAATGATACAACAGGGGAAGCTACAGAATATACAGTAGACGGAGAATATAATATTTATCAGA
ACGGAAACAATCTGACCTGCAAACAGTATGATTATAACTTTGAGGGGTCAACACTTTTGGAGACGCAGACAGATACTGAT
GTAAATATGAATATATTCTATAAAGACTCCGTTTTCAAAGCGTTTCCGACAAATTATCTGGCCATGAGATATTCAGATGA
TGAAGGGGAAACATGGTCTGACCTGAATATTGTTAGTACGTTCAAACCGGAGGAGTCTAAATTCTTAGTAGTGGGACCCG
GTGTCGGAAAGCAGATTACAACAGGTGAATATGCAGGAAGGCTGTTGGTTCCTTTATATTCCAAATCTTCCGCAGAACTT
GGATTTATGTATAGCGATGACCATGGTGAGAATTGGACATATGTGGAAGCTGATGACAGGACAGGCGGAGCCACAGCAGA
GGCACAGATCGTTGAAATGCCGGACGGCTCACTGAAAACATATCTTCGCACAGGTTCCGGCTATATTGCTGAAGTGACAA
GTGTAGACGGAGGAGAGACATGGAGTGACAGAGTTCCTCTGACAGAGATCAGTACAACTTCTTATGGCACACAGTTATCT
GTTATAAATTATTCCGAACTGGTTGATGGAAAACCAGCCATTCTTTTATCTTCACCGAATGCTGTGGAAGGCCGGAAAAA
CGGTAAAATTTGGATCGGCCTGATAAACGACACAGGTGAAACCGGAATAAACAAATATTCTGTTGAGTGGAAGTATTGCT
ATTCCATTGATGATCCGAAAATGGGATATTCGTATTCCTGTCTGACAGAACTGCCAAATGGAGAGATTGGTTTGTTATAT
GAGAAGTACGACTCATGGTCACGAAATGAACTGCATTTAAAAAATATATTAAAATACGAGAGATTTACAATTGATGATTT
AAAAGTACAATAA
>igc_K01186_HT14A_GL0115990_4971610_unknown_Lipid_Metabolism
TATAATACTGTTGCGTTTAAAGCAGACGCAGAAAATAAACAGTATAAGTTGTTTGCAAATGGTGAGCTCCTGGCTGTTTT
GGACAAGGATGATTTTAAATTTATCAGTGATATCACCGGGGTAAACAATGTTACCCTGGGAGGAACAATACGTCAGGGCA
GTGTGGCTTATCCTTTTGGAGGCACCATAGGAAATATCCGGGTATACAATAATGTCCTTTCAGACGAGGAACTGATTCAG
ACAACAGGGGAGACCGCTTATGCTGACAATATTTTCTATGCGGGAGATGCCACGCAATCCAATTATTTTAGAATCCCATC
CCTGCTAACATTAGATTCAGGGACTGTTTTGGCAGCGGCAGATGCCAGATATGGCGGTACCCATGATTCAAAAAGTAAAA
TTAATATTGCGTTTGCCAAGAGTACAGACGGCGGAATCACATGGGAGCAGCCTACACTGCCGTTGGAGTTCCAGGATTAT
ATTGCAAAGAATATAGACTGGCCCAGGGACTCTGTAGGGAAAAATGTTCAGATACAGGGAAGCGCATCTTATATTGACCC
GGTATTGCTGGAGGAC
>igc_K01186_MH0001_GL0013272_1779678_unknown_Metabolism
ATGGATGAATTAGTATATGAACTGCAACAATTAAAAAATACAAAAGAATTAGAGAAACAAAAAGATACTGCACTGATCCC
TGCAAATGTTAAGACAAAGAACCTTGAGAAATATGAAAGAATTCATAGAAGGTGGCAAGGAATCCCAGCGATTGCAATTA
CAAAAAACGGAATAATGTATTGTGCCTGTTACAGTGGTGGTAACGGAGAAGGCAAGGATAATTACGTGCTTGTAGAACGT
TCCAAAGATGGAGGGCAGACATGGTCAGAGCCTATAGCAGTCGTGGACCCGGAAGGATATGTAAGAGCTTTTGATGCGTG
CCTTTGGGTAACTCCGAATAATGAACTGGCATTATTTTGGAATCAAAGTTTTGGAGGATTTGACGGAAGAGCAGGTGTAT
TCTTGAGTATATGTAAAAATCCAGAGAAAGAAAACTTATGCTGGACATCTGCTATTCGGATAACTGACGGAGTAATGCTG
AATAAACCTATTATCGGTGAACATGGCGAATGGTTATTATCTCTTTCCCTGTGGAATAATGTAGAGTCAGATTTTAATCA
GGATTGCACAGACAGAATGATCAAGGTATATGCGACCTCGGATAAAGGCGTGTCATTTTATAAAATGGGAGAATTTACAA
TGCCGGGACGTTATTATGACGAACCAATGACAGTCCAACATAAAGATGGAACACTGCATATGTTGGTTCGACTTCCAGAT
GGTATTGGAGAAGCTTTTTCAAAAGATGGTGGAAAGAACTGGGGGCATATTCAAAAATCAAAATTTTGGGGACCAAATTC
CAGATTTTATTTTGGAAGATTAATGTCAGGAAATTTGCTACTCGTAAATCATCAAATAGAAAGAGAAGATGAGGAAAGTA
AAGAAACGTTATTTCCCAAAAGGAGTCATTTGTCTGCATGGTTATCAGAGGATGATGGATTGACATGGAGTAAACCGTTT
TTATTGGACGAACGTGAGGGAATATCTTATCCGGATGTTGATCAGGATGAAGAAGGTAATATATATATTATTTATGATTA
TCTTCGTTTTAAAGAAAAGCAGTTGCTTTTAGCAAAAATCACAGAGGAAGACATTCTAAACGGGCAGATAAAAACTATGG
GAAGTTATTTAAGAAGAATTGTTGATCAGGCAGGATAA
>igc_K01186_MH0002_GL0046923_411950_Akkermansia_Lipid_Metabolism
ATGCGTTTATCTTTGAATAAATTAATGGGGCTTGGCCTGTTGTGCGCACTGGGCCTGTCTATTCCCTCCGTTCTCGGCAA
GGAAAGCTTTGAGCAGGCCAGGCGTGGCAAGTTTACAACGCTTTCCACCAAATACGGCCTTATGTCCTGCCGGAACGGTG
TGGCGGAAATCGGAGGAGGGGGAAAATCCGGAGAAGCCTCCCTGCGAATGTTCGGCGGACAGGATGCTGAATTGAAACTG
GACTTGAAGGATACGCCTTCCAGGGAAGTCCGGCTTTCTGCCTGGGCGGAGCGATGGACCGGGCAGGCCCCTTTTGAATT
TTCCATTGTGGCCATAGGGCCGAATGGAGAAAAGAAAATTTATGACGGCAAGGATATCAGGACGGGCGGGTTTCATACCA
GGATAGAAGCCAGTGTTCCTTCCGGAACGCGTTCCCTGGTGTTCAGGCTTACTTCTCCGGAAAACAAGGGAATGAAGCTG
GACGACCTGTTTCTTGTTCCCTGTATTCCCATGAAAGTGAATCCGCAGGTGGAGATGGCCTCTTCCATTTACCCGGTGAT
GGTGCGTATCCCGTGCAGCCCCGTTCTTTCTCTGAATGTCCGGACGGACGGCTGCCTTAATCCTCAGTTCCTGACAGCTG
TCAATCTGGATTTTACGGGTACGACGAAGCTTTCCGACATTGAGTCCGTGGCTGTAATACGGGGGGAAGAGGCCCCTATC
ATCCATCATGGGGAAGAGCCGTTCCCGAAAGACTCTTCCCAAGTTTTTGGTACAGTAAAGCTTGCCGGTTCCGCCAGACC
CCAGATTTCTGTGAAGGGGAAAATGGAGCTGGAGCCCGGAGACAATTACCTGTGGGCTTGCGTGACGATGAAAGAAGGAG
CCTCCCTGGACGGCAGGGTGGTGGTGCGTCCGGCCAGCGTTGTGGCGGGCAATAAACCGGTGAGGGTTGCCAATGCGACT
CCCGTGGCGCAGCGCATCGGCGTGGCCGTAGTCAGGCATGGGGATTTCAAATCAAAATTCTACCGTATTCCCGGTCTGGC
CCGTTCCAGGAAGGGAACCCTGCTGGCCGTGTACGATATCCGGTACAACCATTCCGGAGACCTTCCGGCCAACATTGATG
TGGGCGTAAGCCGCTCTACGGACGGAGGCCGCACCTGGTCTGATGTCAAAATCGCCATTGATGATTCCAAGATTGACCCC
TCTCTGGGGGCTACCAGGGGCGTAGGGGATCCGGCCATTCTGGTGGATGAAAAGACGGGGCGCATCTGGGTGGCCGCCAT
ATGGAGCCACAGGCATTCCATCTGGGGCAGCAAGTCCGGAGACAATTCTCCGGAGGCCTGTGGACAGCTGGTGCTGGCCT
ACAGCGATGACGACGGCCTGACCTGGTCCAGTCCGATCAATATCACGGAACAAACCAAGAACAAGGATTGGCGCATTTTA
TTTAATGGACCCGGCAATGGCATTTGCATGAAAGACGGCACGCTGGTCTTCGCCGCCCAGTACTGGGACGGCAAAGGGGT
GCCGTGGTCCACCATTGTTTATTCCAAAGACCGGGGAAAAACCTGGCACTGCGGCACGGGCGTCAGCCAGCAGACGACGG
AAGCCCAGGTGATTGAGCTGGAAGACGGCTCCGTCATGATCAACGCCCGGTGCAACTGGGGCGGTTCCCGCATCGTGGGC
GTTACGAAAGACCTGGGCCAAACGTGGGAAAAACACCCCACCAACCGCACTGCCCAGCTGAAGGAACCGGTCTGCCAGGG
CAGTCTGCTTGCCGTGGACGGCGTTCCGGGCGCGGGCAGAGTGGTTCTGTTTTCCAATCCCAATACCACATCCGGACGTT
CCCACATGACGTTGAAAGCTTCTACGAATGATGCCGGGTCATGGCCGGAAGACAAATGGCTTCTTTATGATGCCCGCAAA
GGCTGGGGATATTCCTGCCTGGCGCCGGTAGATAAGAACCATGTGGGCGTGCTGTACGAATCCCAGGGGGCGCTGAACTT
CCTGAAAATTCCCTATAAGGATGTTCTTAACGCAAAAAATGCGCGCTGA
>igc_K01186_MH0002_GL0050277_599299_Akkermansia_unknown
ATGAAAAACCTGTTGTTTGCATTGTTGACCGGTTCCTTTTGTTGCTGTTATGCCCAACAGAAGGCAGCACCCGTTCCGGA
GCCTGAAGTTGTCGCCACTCCGCCGGCTGATGCGGGGCGCGGCCTCATCCGTGTGGACTCCCGTGAAATACGCCATTATT
CCGGTACCCGCAAGGGACCGGATTACCTGGTCAGCAGGGATAACGGAAAAATATGGGAAATGAAGGCCGCTCCGGCTGGC
TACCCTCCCAACTACGGCGGCATTCCCAAGGAATCTCCGGCTATTGTGCGCAACCCCCTGACCAGGGAATTCATTCGTGT
GCAGCCTATCGGAGGCTTTGTATTTCTTTCCAAGGGGGGGCTGGACGGCAAGTGGTTTGCCGTCACGAATGACGGCAAGC
TGGAAGAAGACTGGAAAGATCCGGAAAAGAGGAAAAATCTGAAAAAACTGGGCGGCATCATGCGCACCCCTGTTTTTGTG
AACAAGGGCCGCAGGGTGATTGTTCCGTTCCACAACATGGGCAGCGGTACCAAGTTTCATATTTCCGATGACGGGGGACT
GACCTGGCATGTATCCAGGAACGGTGTTACTTCCCCCAAACATGAAGCCAGGCCCCCCCACCAGGGTGTCAGATGGTTCA
ACAATGCCGTGGAAGCCACGGTTTTGGAGATGAAGGACGGTTCGTTGTGGGCGCTTGTCCGTACTTCCCTGGACCAGGCG
TGGCAGGCTTTCTCCAGGGATTACGGTGAAACATGGAGCAAACCGGAACCTTCCCGCTTTTTCGGCACCCTGACCATGAA
TACGTTGGGCCGCCTGGATGACGGAACCATCGTTTCCCTGTGGACGAATACGATGGCTCTGCCTGAAAACGCCACAGCCG
GCAACGGAACGTGGGAAGACGTGTTCACGAACCGTGATTCCCACCACATTGCCATGTCCGGGGACGAGGGTAAAACCTGG
TACGGATTCCGGGAGATTATCCTGGACGAACACCGCAACCATCCCGGCTATGCTACGCTGGATGGTCCGGAAGACCGCGG
CAAACACCAGAGCGAAATGGTGCAGCTGGACAAAAACCGCATCCTTATTTCCCTGGGGCAGCATAAAAACCACCGCCGCC
TGGTTATTGTGGACCGCCGCTGGGTAGGGGCCAAGACGCGTGCTACGCAGACGGGGAAAGATTCGGATTCCCAGTGGACC
ATTCATACTTATATTCCCCAGAAAAAGGGCCATTGCAGTTATAACCGCAAGCCTTCCGCAGAGCTGGTTCCGGATCCGTC
CGGAAGTACGAAAAAGGTGCTGCAAATCAAGCGTCTGAATGATCCCGAACTGGTCAATGAAAAATCCAATGTGGATTACC
GGAACGCTGGAGCTGCCTGGAACTTTCCGAACGGGACCACAGGGCTGGTCAAATTCCGCTTCCGTGCAGCGGACGGGGAT
CAGGCGGATGATTCCGGCCTTCAGGTCTCTCTGACGGATCGGCTTTTCAATGCCTGTGATTCCACTACGAAGGATTATGC
CCTGTTTACCTTCCCGATCAGGCTGAGACCTGCGCCCCATCTGCTGCTGGGGATGAAAAAAGTGCCTTTCACGCCCGGCG
CGTGGCATGAAATTTCCCTTCTGTGGCAGGGGGGGCAGGCTGTGGTGTCTTTGGACGGAAAGAAGGCCGGAACGTTGAAA
ATGGCTAATAAGTCCCCCAATGGAGCCAGTTATATTCATTTCATCAGCACCGGTTCCCAACCGGATGCCGGCATTCTGCT
GGATACGGTGAATGCCCGTGTGAAATAA
>igc_K01186_MH0003_GL0006647_1770083_Faecalibacterium_Metabolism
ATGACCTATGCAAAACTGCCCGGCCTGACCTGGGACGGCACCGTGTACGAGAACGAGGAGATGGGCACACTGGAAGCCCT
GCTGCCCACCGGCGGCTGGCCCACCGCCCACGCACCTGCCATGGTGGAGCTGCCCAACGGTGACCTGCTCTGCTGCTGGT
TCGCCGGTACTTATGAGGGCAGCGCAGATGTGCACATCATCTGCTCGGTGCTGCCGCATGACGGTACCAAGTGGCTGGAG
CCGGTGAATATCTCCGGCGACCCCACCCGCAGCGAGCAGAACCCCTCGCTGTTCTACGGCCCGGACAACGCCGTGTGGGC
GATGTACACCGCCCAGCTGGACCGCGTAGAGGGTAAGGACAATATGCAGTTCACCGCTGTGGTGCGCTGCCAGAAGAGCA
CCGACGGCGGCAAAACATGGGGCGACTACACCACCGTGTTCCCGGAGGAAGGCACCTTCTGCCGCCAGCCCATTCAGGTG
CTGTCCAACGGCCGCTGGATCTTTGCCAACTGGCTGTGCACCGACTCTGCCGAGGGTCTGTCCGGCGACCCCACCGCCTT
CCGCATCTCGGACGATGAGGGCAAGACTTGGCGCATGGTCATGATGCCCGGCAGCAACGGCCACGTCCACGCCAATGTCA
TCGAGTTGGAGCCGGGGCATCTGGTGGCCTTTATGCGCAACCGCGAGGCCTACCGCATCCACCGTAGCGAGTCCTTTGAC
TGGGGCGAGACTTGGACGGTGCCCGCACCCACCCCGCTGCCCAACAACAACTCCAGCATCAGCGCGGTCAAGCTGCAGAG
CGGCCGCATCGCTATTGCCTATAACCCCACCTGCACCCCCAACCCCGTGCCCGGCAAGGCTGCATGGCCTGGCCTGCGCT
GCCCGGTGGCGGTGGCGCTTTCGGAGGACGGCGGTCTGACCTTCCCCATCATCCGCTGGATGGAGCGCGGCGAGGGCTAC
ATGGGCGACGAGAACAAGACCAACAACAAGCAGTACGAGTATCCCTACCTGATGCAGGGACGGGACGGCATGCTGCATCT
GGCCTACGCTGCCCGCACCCGGCAGGGCATCAAGTACGTCCGCTTCTCGGAGCAGGACGTGCTGGGCGCAAAGCGGGAGA
CCGTGGGTCTGTATAACCCCACCGCAGCCCAGAGCCGCTGA
>igc_K01186_MH0003_GL0039236_767719_unknown_Lipid_Metabolism
ATGAAAAAATTACTTGTATTTTTATTGGGGGTATTATCTGTTGCCGGATTGAAGGCTACAGATACGGTTTACATAAAAGC
GCCTCAGGTGCCGGTTCTCATAGAACGGCATGATAATGTTTTGTTTTATATGCGTTTTGATGCGCAGGATACAAAAGTAT
TGGATAATGTATCGGTTACGTTTGGAAAAGACGTTCCGTTGTCACAGATTAAGTCAGTCAAATTATATTATGGAGGAACG
GAAGCCCCTCAAGATAGAGGGAAAAAGCGTTTCGCTCCAGTAGATTATATTTCGAGTCATGCTCCTGGACGAACCTTATC
GGCTAATCTGTCGTATGCTATTAAGAAATCGGAAGCCATTCCGCAAGAGCGTACTGTATTATTATCCGGTAACCAGAATT
TATTTCCCGGTACGAATTTCTTTTGGGTTAGTATAGAAATGAAACCGGATGCATCATTGCTGACGAAAGTAACGGCTCAG
GTAACTCGTGTAGAGGCAGAAGGAAAGTCGTTACCTGTTAAATGTGTATCTGCATCGGATGTCGTGCGTCGGATGGGAGT
AGGTGTTCGTCATGCGGGAGATGATGGAGCCGCAGCTTTCCGTATTCCGGGGTTAGTTACAACCAATAAAGGGACATTAT
TGGGTGTATACGATGTGCGTTACAATAACAGTGTCGACTTGCAGGAGCACGTTGATGTAGGATTGAGCCGGAGTACGGAT
GGTGGAAAGACATGGGAGAAAATGCGCTTACCTTTGGCCTTTGGAGAGTATGGTGGACTTCCTTCGGCTCAGAATGGAGT
AGGCGATCCTTCTATTTTGGTTGATACAAAGACAAATACTATCTGGATTGTTGCTGCATGGACACACGGTATGGGTAATC
AACGGGCATGGTGGAGTTCACAGCAAGGTATGGATTTGAATCATACAGCTCAATTGGTCCTTACAAAGAGTACGGATGAT
GGCAAGACTTGGTCGGAGCCGATAAATATAACCGAACAAGTGAAACAGCCGGAATGGTATTTCTTGCTTCAGGGACCGGG
TCGAGGTATTACGATGGAGGATGGTACATTGGTTTTCCCTATTCAATACATTGGTAAAGACCGCATTCCTAATGCTGGAA
TTATGTATAGCAAAGACGGAGGGAAAACATGGACTATCCATAATCATGCCCGTACCAATACTACCGAAGCTCAGGTAGTA
GAAGTTACTCCAGGTACCTTGATGCTGAACATGAGAGACAATCGGGGAGGAAGTCGTGCTGTATATACTACAACCGACTT
AGGTATGACATGGAAAGAGCACGAATCATCGCGTACAGCACTGCCGGAACCTGTTTGTATGGCAAGTCTTATTAGTGTAA
AAGCTGCTGATAATGTATTGGGTAAAGATATTCTGATCTTCTCAAATCCAAATACAACCAATGCTCGCAAGAATATTACC
ATTAAGATTAGCCTTGACGGCGGAAATACTTGGACTCCAGAGCATCAATTGCTTTTGGACGAAGGAGAAAACTGGGGATA
TTCCTGTCTTACCATGATTGATAAGGAAACGATTGGTATTCTTTATGAAAGTAGTGTCGCACACATGACTTTCCAAACTA
TTAAATTGAAAGATATCGTGCAGTGA
>igc_K01186_MH0003_GL0108447_679737_Bacteroides_Lipid_Metabolism
GTGGGATTTTTATTATTGAATGTTATCTTTGTAACTTCTAACATTCTTATTAACTTTATCTATACTATGAAGAAGCCGAT
ATTTTTGCTTTTTATACTTTTCTGTTTATTGTGTGTCATCCCGGTGGTCCGGGCTGCAGATACAATTTTTATCCGTGAGA
CACAAGTTCCGGTTTTGATAGAAAGAGTGGATAATGTATTGTTCTATTTGCGTTTGGATGCAAAGGAAAGTACGATGTTG
AACAGAGTCATTCTGAATTTTGGAGAAGATACTAATCTTTCTGATATCCAGTCGGTAAAGCTTTACTATAGTGGTACTGA
AGCCCTGCAGGACAGAGAAAAAGGACGCTTTGTTTCCGTAGAATACATATCAAGTCATGCTGTCGGAAAGACTTTGGCGG
CAAACCCTTCCTATTCCATTAAAAAGGCGGAAGTGATTGCCCCAAAAAAACACTTTATTCTCGATGCTAACCAGAAGTTG
TTTCCGGGGATTAACTTCTTTTGGGTCAGTTTACAGATGAAACCGGAAACTTCGTTGAATACTAAGGTCAGGGCAGCCAT
TGCTTCGGTTACTCTGGATGGTAAGGAAGCTCCTCTGAATGTTATTTCTCCGCAAAGTATTGAGCATCGGATGGGTGTAG
GGGTACGTCATGCAGGCGATGATCTTTCGGCAGCGTATCGTATTCCGGGATTGGTGACTACTAATAACGGAACTTTATTA
GGTGTTTATGATGTACGCTATAATAGTAGTGTCGATCTTCAGGAACATGTAGACGTCGGTTTAAGTCGTAGTACGGATGG
GGGAAAGACGTGGGAAAAGATGCGTCTGCCTTTGGCTTTTGGTGAAACGGGTGGACTGCCCTCGGCACAGAATGGAGTGG
GTGATCCGTCTATATTGGTAGATACGAAGACTAATAATGTATGGATAGTTGCTGCTTGGACACATGGTATGGGGAATCAA
CGTGCTTGGTGGAGTTCACATCCGGGGTTGGACCTGAATCATACGGCACAACTCGTCCTGGCAAAGAGTGCGGATGATGG
TAAAAGTTGGTCAACTCCTATAAACATTACTGAACAAGTGAAAGATCCTGCCTGGTATTTCTTGTTGCAAGGACCCGGAC
GTGGGATCACAATGGAAGATGGAACATTAGTGTTTCCCATTCAGTTTATAGATGCTACCCGTGTGCCGAATGCGGGTATC
ATGTATAGCAAGGATCAAGGTGAAACTTGGAAAATACATAATCATGCACGTACCAATACCACAGAAGCGCAGGTTGCTGA
GGTGGAACCGGGAGTCTTGATGTTGAATATGCGCGATAATCGGGGTGGAAGTCGTGCTGTAGCAATTACGAAAGATCTGG
GCGAAACATGGATTGAACATGAATCTTCGCGCAAAGCTTTACAAGAACCTGTTTGTATGGCAAGTCTGATTCATGTAAAA
GCTGGTGACAATGTTTTAAACCGGGATTTACTCATATTCTCTAATCCCAATACAACGAAGGGACGCCATCACACTACTAT
TAAGATTAGTTTGGATGGAGGCGTAACCTGGCTGCCGGAACATCAGTTATTGTTGGATGAGGACAACAATTGGGGATATA
CTTGTCTTACCATGGTCGATAAAGAGACGATTGGTATCCTCTATGAAAGTAGCGTGGCTCATATTACGTTTCAAGCCATA
AAATTGAAAGATATTGTTAGAGACTGA
>igc_K01186_MH0004_GL0005029_774552_Bacteroides_Lipid_Metabolism
ATGAAAAAATTATTATCATTTTTAGTTGTGCTTTCATGCGTTCTCGGTATAAAAGCAGCAGATACGGTCTTTATAAAGAA
TCCTCAAATACCAATTCTGATAGAGCGGCATGATAATGTTTTATGTTACATGCGTATTCATGCACACGAGGCAAAGGTCT
TGGATAATGTTTCTGTGACTTTTGGACAAGATGTGCCTCTAGAACAGATTAAATCGGTAAAGCTGTACTATGGAGGTACT
GAAGCTATTCAGGACAGAGGAAAGAACCGTTTTGCTCCAGTAGAATATATTTCCGCTCATGCGCCGGGCAAGACCTTGTC
TGTCAATCCGTCATATGCTATTAAGAAATCAGAAATTGCTCCCCAAAAGAATTCTGTATTGTTGACTGGAAATCAGAATT
TATATCCGGGAGTAAATTTCTTTTGGGTCAGTATAGAAATGAAGCCAGAAGCATCGTTGCTTACAAAAATCACTGCTGAA
GTGACGGGGGTAACAGCAGATGGTCAGTCGTTACCAGTTAAATGTGTATCAGCACCGAATGTTATACGTCGTTTGGGAGT
AGGTGTGCGTCATGCCGGAGATGATGGTGCAGCAGCTTTTCGTATCCCAGGTCTGGTGACAACCAATAAAGGTACATTGT
TAGGTGTATACGATGTGCGTTATAACAGTAGTGTGGATTTGCAGGAACATATTGATATCGGTTTGAGCCGAAGTATTGAC
GGTGGAAAGACTTGGGAAAAAATGCGTCTGCCTCTAGCTTTTGGAGAATACGGTGGGCTGCCAGCAGCTCAGAATGGTGT
AGGAGATCCCTCAATTTTGGTTGATACAAAAACAAATACAATCTGGATTGTTGCGGCATGGACACACGGAATGGGTAATC
AGCGTGCATGGTGGAGCTCACAGCAAGGTATGGATGTAAATCATACGGCTCAGCTTGTTTTAGTAAAAAGTACAGATGAT
GGAAAAACCTGGTCTGAGCCGATTAATATAACCGAACAAGTAAAACACCCTAAATGGTATTTTTTGTTGCAAGGTCCGGG
TAGAGGTATTACTATGGAGGATGGTACATTGGTATTTCCTATTCAATATATAGGTAAAGACCGGATTCCTAATGCTGGTA
TTATGTATAGTAAGGATAGAGGAGAAACATGGACCATTCATAATCATGCACGTACAAATACTACGGAAGCTCAGGTTGCT
GAAGTTGTTCCTGGAACACTGATGTTGAATATGAGAGATAATCGTGGAGGAAGCCGTGCTGTTTATACAACTTCTGATTT
GGGCATGACGTGGAAAGAACATGAGTCATCACGAACAGCATTACCTGAGCCTGTTTGTATGGCAAGTCTTATCAGTGTGA
AAGCAGCGGACAATGTTTTAGGTAAGGATATATTGATTTTTTCGAACCCGAATACAACCAATGCTCGTAAAAATATTACT
ATAAAAATAAGCCTTGATGGTGGAAATACATGGGCACATCAGTTGCTTTTAGACGAAGGTGAGAACTGGGGTTATTCGTG
TCTTACGATGGTAGATAAAGAAACGATTGGCATTCTTTATGAAAGTAGTGTTGCACATATGACTTTCCAATGTATCAAGC
TAAAGGATATCGTGCAGTAA
>igc_K01186_MH0004_GL0009883_744373_unknown_Lipid_Metabolism
ATGAAAAAAGTCACTTCTTTTTTGTTATTGGCCGCTTTGTGTTGCCCCGCATGGCAAGCAGTTGCCTCCGTTACCGACAC
TGTATTCATCCGCGAAACCAATATTCCTGTGCTGATAGACCGTCAGGACAATGAGCTGTTTCATCTGCGCATCGACAATG
GCGAAGGCAAGAAGCTGGACCGTGTATCGCTGGATTTGGGTACGGAAGTCGATTTGGCTCAAGTAGAAGCCGTTAAGCTG
TACTATGGTGGTACGGAGTGCATGGAGCGTACTGGTAAGGGATATTATGCTCCTGTAGCTTACGTGTCGGCTTATACCGT
AGGACAGACCCGTGCAGCCAATCCTTCGTATTCCATCCTGAAGAGTGAAGTACGTTCGCCGGGCCGTCAGGTGGTGTTCG
ATGTCAATCAGTCTCTCTATCCGGGTATCAATTATTTCTGGATCAGCCTGCAGATGAAGCCTCAGGCATCGTTGCTTGCC
AAGTTTTCGGCCTCTGTGTCATCTGTCGAAATCGACGGACAGGCGGCTCCACTGAAGTTGGCCAACGGTCCGCGTGTCCA
TAGGATGGGCTTTGGTGTTCGTCAGGCAGGTGATGACGGAGTGGCTGCCTATCGTATTCCTGGCCTGGTGACCAGTAACA
AGGGTACGTTGCTGGCTGTTTATGACGTTCGTCACAATAGTAGCGTCGACCTGCAGGAATATATCGAAATCGGCCTTAGT
CGCAGTACCGACGGCGGACAGACATGGGAGAAGATGCAGATACCCATGAGCTTCGGCGAATATGGTGGACTGCCCAAGGC
ACAGAATGGTGTGGGCGATCCGGCTATCCTGGTAGACAAACAGACTGGTACTATCTGGGTCATGGCAGCTTGGACACACG
GTATGGGTAACGCTCGTGCCTGGAACAATTCAGGTCAGGGAATGACGCTGGAAGAGACGGCACAACTGATGCTGGTGAAG
AGCGAAGACGACGGCAAGACGTGGTCTGAGCCTATCAACATCACCAGCCAGGTGAAGTCGCCCGAATGGTATTTCCTGCT
TCAGGGTCCTGGACGTGGTATCTCGATGGTGGACGGTACCTTGGTATTTGCCGGCCAGTTTATCGGTGCGGACCGTATCC
CTTGCGCCTGCATTATTTATAGTAAGGACCACGGAAAGACATGGCATATCAGCCAGCCGGCTCGTAGCAATACAACCGAA
TCGCAAGTAGCCGAAGTAGAGCCGGGCGTACTGATGCTGAACATGCGTGACAATCGGGGAGGTAGCCGTGCCGTGGCTGT
GACCCGTGACTTTGGGGCTACTTGGGAAGAACATCCCTCTTCACGGAAGGCATTGGTAGAACCCGTTTGTATGGCCAGCC
TTCTGCATGTGGCTGCCGAGGACAATGTAACTGGCAAACCTATTCTGCTGTTCTCCAATCCAGACAGTCCGAAGAACCGC
CATCGCATGACTATCAAAGCCAGTCTGGACAATGGTCTGACATGGCTTCCCGAGAACCGTCTGATGCTGGACGAAGGAGG
TAGCTGGGGGTATTCCTGTCTGACGATGATCGATCGCGAGACGGTCGGCATTCTCTACGAGAGCAGTACAGCCCATATCC
TGTTCCAGGCCGTTAAGTTGGAAGATATTCTGAACTTAAATAAATAA
>igc_K01186_MH0004_GL0013791_43372_Bacteroides_Metabolism
ATGCGTAAAACTTTATCATTTATATTTCTTTTTATAGCTCTGATAACTCAGGCTACTACTGTAAAAGTCTCGTCCGTCTA
TACTGAACAGATGAGCAATCCTTTGGGGCTTGATACGACTACACCGCGTTTCAGTTGGCAGATGCAAAGCGATGGGCAGG
GGGTGATGCAGACCGCTTACCGGATACTGGTCGCTTCTTCAGTCGAAATGCTTACTGAAAATAAAGCTGACCTTTGGGAT
TCGGGCTGCATTGAGAGTGAACAATCGCTGTGGGTTTCTTATAATGGAGTAAAGCTTAAAAGCAATCAGCGAGCTTTCTG
GAAGGTGAAATGTTATACCAATCAAGGCGAAACCTCATGGAGTGAAGTGGCACAGTTCGGTATTGGACTGTTGAATGAAG
GACATTGGCGCGGACAATGGATTGGCATGGACCGTCCGGCACCTTGGGATAGTGAAACGCAATGGAGCCGATTAGCTTCT
CGCTACCTGCGTAAGGAGTTTGCTACTTCGAAGGTAGTGAAACGTGCCACTCTGCATATTGCGGGTATGGGAATGTACGA
GGCTTTTATCAACGGTACGCGTATAGGCGAGCAGGTACTGGCGCCTGCACCGACCGATTATCGCAAAACCATTATTTACA
ATAGCTTCGATGTTACCCGTCAGTTGGCGTCCGACACAATACATGCTATTGGTGTAACTTTAGGCAATGGAAGGTTCTAC
ACTATGCGGCAGAACTATAAACCTTATAAAATTGCAAATTTTGGTTATCCCAAATTACGTCTTAATTTGATTATTGAGTA
TATTGACGGTAGCTGTGAAACGCTGGTTTCTGACAAGAGCTGGAAACTGACTGCAGATGGTCCTATCCGTAGTAACAATG
AGTATGACGGTGAGAGGTATGATGCCCGCAAAGAGTTGGGAGAATGGACTTGTGCCGGTTATGATGACTCTAAATGGGGG
GCAGCAGAGCGGGTGAGTATTCCCACCGGTACATTGCGTGGTGCAATGGCTCCTAATATGAAAGTGTTGAGGTCTCTGAA
ACCTGTCAGTATGCGCCGGCAGGGAGAGAAATGGATTCTTGATATGGGGCAGAACATGGTAGGTTGGGTTCGTATGAATG
TACGTGGCGAGTTGGGTGATTCCATTAAACTTCGCTTTGCCGAATTACTACAGCCCGACGGGGAGCTTTATGTGAAGAAC
TTGCGTGATGCCAAAGTCACAGATACATACATTTGTAACGCTCGTGAAAATAATGCGACATGGGCGCCTCGATTTGTCTA
TCATGGCTTTCGCTATGTAGAGGTATCGGGATTTCCTACTGCTACTATTAATGATTTTGTGGGTGAGGTAGTCAGTGATG
AAATGGAAGAACTTGGAACTTTCACCACTTCAAATGAAACGTTGAACCGTATTCACCAAAATGCTTGGTGGGGTATTTTG
GGTAATTATAAAGGTATGCCCGTAGATTGTCCACAGCGTAATGAGCGCCAGCCCTGGCTGGGGGATCGCACTATGGGAAC
ATGGGGTGAGAGCTATTTGTTTGGAAATGGACCTCTCTATTCCAAATGGATACGTGACATTTGTGAAGCTCAGCGTGAAG
ATGGTTGTATCCCTGATGTGGCTCCTGCCTATTGGAACTATTACAGCGACAACATGACTTGGCCTGCTGCATTGTTTATG
TCAGTGGATATGTGTTACACTCAATATGGCAATACACTGCCGATGCGGCAAAGCTATGCTTCCATGAAACGTTGGATGAA
TCACATGGTTGAGGAATACATGACTGACGAATATATCTTTACTAAAGATCGCTATGGTGATTGGTGCGTGCCTCCTGAAT
CGCTTGACATGATTCACAGTCGTGATCCTAAAAGGGTGACTGAGGGAGCTCTGATTGCTACTGCCTATGGTGCCAAATTG
TTGCAGACTCTTCATCGGTTTGCCGAGGTACTGGGGTATGAAACCGATAAACAGTACTGGATGGATTTGGAACATGCAGT
GAAGGATGCTTTTAATCGGAAGTATCTCACAGTGAAACGTGGTACTTCGCTTGTGCCGGGGCATGTGTTATACCCTGATA
GTGTGTACTATGGCAACAATACAGTGACAGCCAATATTCTGCCGTTGGCTTTTGGTTTGGTTCCCAAAGATTGTTTGGAT
GATGTGGTAAAAAGTACTGTTCAGTCCATTGTGGTGACTAATAAAGAACATATCAGTTGTGGGGTAATTGGAGTACAATG
GCTGTTACGCGAACTTTCACGTCGAGGATTTGCCGATGTGGCTTATATGTTGGCAACTAACACTACTTATCCTTCATGGG
GCTATATGGCCGAACAGGGAGCTACTACCATTTGGGAACTTTGGAATGGGAATACGGCGAATCCGGCAATGAACAGTGGT
AACCATGTAATGCTTTTGGGTGATTTCTTGCCATGGTGTTATGAGAATCTGGCTGGAATAAAGAGCGAACGTGGGCGTGG
TAAGGTAGGATTCAAACATATCAGAATGTGTCCTAATTTTGAGATACAAGATATTAGCTATGTTGATGCCAGTTACCGCA
CACCTTATGGCAGGGTAGTAAGCCGCTGGAAGAAAACCTTGCAACACTTAGAGTGGGATATAGAGATACCTGTCAATACG
TTTGCATCAGTCTATCTTCCTAATGGGAAAGTAGAAAAAGTAGGTTCGGGAAAGTATCATTTTAGTGTGGATATCCCTGC
TGCCGACAAATGTATTGTGACTGATGAGTTCCTTTATGAAGATGCAGGCTTTCCTCAATGTCATGGCGCTACTGTTGTAG
AATTGGAAAATGGTGATTTGGTAGCAGCTTTCTTTGGGGGGACACGCGAAAAGAATCCTGATTGTAATATTTGGACCTGC
CGCAAGCCCTATGGTAGTAAAGAATGGACTAAACCGTATAAAGCTGCCGATGGTATTTATACAAAACTTACGGCTGCCGC
TTTCAGTGAAAGAGATTTAAGTAAATTTGCAGCGCGTGACAGTATTATTGATGAATTGCTGAGAGATAAGCCGAATGTTG
TACAACAAGATAGGTTTGCGCTATTTCGCGAGGCAATGTTGCGTATGGGGGGAGCCAGGGAAGCTGCTCCGGCAGTTCCT
ATGGGAGATGGCAAGAATTATCCATGGTGGATGGCGCCCGCCAAGAATAGCGGTAAGCCCTTGGTAGACGAAACTTGGCG
TAAGCCTTGCTATAATCCTGTGTTATTCCAAATCCCCGGCGGGGATCTGGTACTGTATTATAAAATAGGTTACGGAGTAG
GAGACTGGACCGGTTGGCAAGTTCGTTCAAAGAATGGAGGAAAGACTTGGGGTAAACCGGAAGCTCTTGCCAAAGGTTTC
TTGGGCCCCATTAAGAATAAACCGGTTTATATTAATGGTCGCATCATAGCACCGTCAAGTACAGAGGGAAATGGTTGGAA
ATTTCATTTCGAGATTTCGGATGATAAAGGAAAGACATGGAAGTATGTAGGGCCCGTAGATGCGGAATATTCACTGCCCA
CTGCCCTACGTAAGTCAGGTATTAAAAAAGAGACGGGTGATGATCTTGAAGCCGGTGAGGTTCTGACAGAGAAAGGGGCG
CAACCTATTCTCTGTATTCAGCCCAGTATTTTACAGCTTAAAGATGGAAGGCTTATGGCTATTGGCCGCACACGTAATGC
AAAACTGGCGGTGACTTATAGCAGTGATTGTGGAGATACTTGGAGTAAGGTGGTCCTTAGTGATTTGCCTAATAACAATT
CGGGTACGGATGCAGTGACTTTGGCGGATGGCAGACAGGTGGTCGTTTTCAATGATTTTGCTACATTGCCTGGTACACCT
AAAGGTGTGCGTACACCTGTGTCTATTGCGGTGTCTGAGGATGATGGGAAAACTTGGAAGAACGCGGTTGTGCTTGAGGA
CAGCCCTATCAGCCAATATTCTTATCCCAGTATTATTCAGGGAAAAGACGGAAAACTGCATTGTGTCTATACATGGCGCC
GTAAACGTATTGCTTATAAAGCCATTGAACTAAAATAA
>igc_K01186_MH0004_GL0029879_53383_Bacteroides_Metabolism
ATGAAAACTACTTATTTCATCAAGACACTGCTGCTCACTTGCTGTCTTATTCCGGCTATCATGCTTGCCGAAAATGTATC
AGTCACCCAATTAAAGACAGAACAGCTTAGCAATCCGATGGGAATTGATACTGCCAGTCCACGCCTAGGATGGCAACTGG
AATCGGACAAACAAAATGTGATGCAAACAGCCTATCATATTCTGGTAGCTTCTTCGCCCGAGCTCCTGGCACAAGACAAA
GGCGACATATGGGATTCAGGAAAAGTTCAGTCATCCCATTCTCAGTGGATTCAGTATGCAGGAGAACCATTAAAGAGCAA
TGATTTATGCTACTGGAAAGTAAAGAGTTACACTACTGTAGGAGAAAGTGAATGGAGCCAGCCTGCAACATGGAGCATCG
GATTATTAGGGGAAGTAAAATGGAAAGGCCGATGGATAGGACTGGACAAAGTTTTCCCATGGGAAAAAGAAACAGCCCAC
AGCCGCCTCAGCGCACGCTATTTACGCAAAGAGTTTTCCATCAGTAAACCGATAAAGAGAGCTACTGTATTTATTTGCGG
ACTCGGACTCTACGAACTATTTATCAATGGTCAGCATATAGGCAACCAAGTCTTGACACCTGCACCCACTGACTATCGGA
AAACGGTGTTATATAATACATTCGATGTTACTTCCCTGCTGACAACCAATAACGCCATAGGAGTTACATTAGGCAATGGA
CGTTATTACACCATGCAACAAAAATACAAATCATATAAGATTGTCAATTTCGGTTATCCCAAACTACGCCTCAACCTGCT
TATAGAATATACTGATGGCAGCAAAGAAACAATTGCAACTGATACCAGCTGGCGCATTACAGCCAATGGTCCCATACGCA
GCAATAACGAATATGATGGAGAAATTTACGATGCACGCTATGAATTAGGCGACTGGACAAAACCCGGTTACGATGACAGT
CAGTGGCTCGAAGCCGAACGAGTAGGTATGCCAGGAGGTACTCCCCGCTCTCAAATGACTCCCCCAATGACTATCGTACA
AACAATTAAGCCCATCAAAATCTCTCCTCTAGGAGATAAATACATACTCGATTTAGGACAAAACATCGCCGGATGGATCC
GTATGAAAATAAAGGGAAATGCGGGCGATACAATCCGACTGCGTTTTTCTGAAACACTCTCCGCTAACGGCGAACTGTAC
CGGGATAATTTCCGACATGCGGAATCTACCGACTTTTATATATGTAACGGAAAAGAGAATGGGGCGACATGGGCTCCACG
ATTCGTTTATCACGGATTCCGTTTTGTAGAAATCAGTGGCTACAAAAATGCTAAACTGTCTGATTTCACAGGAGAAGTTG
TCAGTGATAACCTGGACCCAATCGGAACATTCGAATGTTCTGATACTACATTAAACCGCATTCACCAAAATGCATGGTGG
GGAATACTTGATAATTATAAAGGTATGCCAGTAGACTGTCCGCAGCGTGACGAACGTCAACCTTGGCTCGGCGACCGCAC
AATGGGCTGCTGGGGAGAAAGCTTTTTATTCGATAACAGCACATTATATAGTAAATGGACACGCGACATCTGTGAGGCCC
AACGCGAAGATGGCTGCATTCCCGATGTGGCCCCAGCCTTCTGGATGTACTACAGCGACAATGTTACATGGCCGGCAGCT
TTGCCTTTTGCCTGCGACATGCTGTATACACAGTTTGGAAACCTCGAACCCATAGAACGCTGTTATCCTTACATTCGCAA
GTGGATGTTACATCTCCATAAAGAATATCTAAAAGACGGATTAATTACCAAAGACAGATACGGTGACTGGTGTGTTCCAC
CAGAATCTCTGGAACTGATTCACAGCAAAGATTCTGCACGTATAACCGACGGAACCCTGATATCTACAGCATATCACATT
AAGCTTCTTGATATGATGAGCCGTTTTGCATCCCTCCAGAATCTTGAAGAGGATAGAAACCAATGGCAAGCATGGGCCAA
AGAAATGAAAGATGCTTTCAATAAAAAATATCTGCACATCGAACGCGGGACTTCACAAAAACCCGGTAACCCACTCTATC
CGGATAGCATCCGCTACAGTAATAATACTGTCACAGCCAATCTGTTGCCTTTGGCATTCGATATCGTACCAGCAGATTGC
CAGAAAGATGTTACAGGCCAAATCATAGCCAATACCATTCTCCGAAACGGAGGTCATATAGGTTGCGGAGTCATAGGAGT
ACAATGGCTCTTGCGTGAACTCTCCCGAAGAGGTTTTTCCGATGTAGCATTCTTACTTGCATCAAACAAAACCTACCCTT
CCTGGGGATATATGGCTCAGCAAGGAGCTACTACAATATGGGAATTATGGAATGGCAATACCGCTAACCCAGCAATGAAT
AGCGGAAATCATGTTATGCTGCTGGGCGACTTACTGCCATGGTGTTATGAAAACGCAGCTGGAATACGTAGTGACCGTGA
AAAGACAGGATTCAAACACATTATATTAAAACCTGATTTCAGCATCCAGAACTTATTCTGGGTAAACGCCTCTTATCGTT
CATTGTATGGCAAAATAGAAAGCCGTTGGAAAAAGACACTGACTCATGTAGAGTGGGACATCACCATCCCGTGCAATACC
ACAGCAGAAGTCCATTTCCCTGATGGCAGCATACAGCAAATAGGATCAGGAAAATATCATTATGCAGTAGAAATACCCGC
TATTCATCCCGCTGTTATTCAAAATGAATTTCTATACGAAAAGGCTCCTTTCCCCGAATGTCATGCCTCTACGATTGCAG
AACTTGACAATGGCGATTTGGTAACAGCTTTCTTCGGTGGTACAAAAGAACGCAATCCCGATGTATGTATCTGGGTATGT
CGTAAATCTCATGACAGCAATACATGGACTGCACCAGTAAAAGTAGCCGACGGTTTATTCGATTTAGACGATCCTGATGC
AGCCATAGCCGGTGTAACCGCCGACATAAAAGATCATCGTAAAGCTTGCTGGAACCCAGTCCTGTTTCAAGTTCCGGGAG
GCGACCTGCTACTTTTCTTCAAAATAGGATTAAACGTTCCCGACTGGACGGGCTGGTTGGTACGTTCAAAGGATGGAGGA
AAAACCTGGAGCAAACGTGAACCGCTTCCCAAAGGCTTTTTAGGTCCCATTAAAAATAAACCTGAATTCATAAACGGAAG
AATCATTTGTCCGTCTAGTACGGAAGGAAGTGCCGGCTGGCGCATACATATGGAATATTCTGACGACATGGGAAAGATAT
GGAAAACAACAGGGCCGATAGATGCAGAACAAGAGTTTCTCAGCCAGCATCAAGGTATTGGAGCTAATGATTCCTTGAAA
CGTCCCATACAAGTTATCCAGCCCAGTATACTCAAACATAAGGATGGAACGCTGCAAGTAATCTGCCGTACACGAAACTC
CCATCTGGCAACCTCATGGAGCAAAGATAATGGAACAACCTGGAGTAAAGTGACTCTGATCGACGAACTTCCCAACAATA
ACTCCGGAACCGACGCTATTACATTAAAAGATGGAAGACATGTATTAGTCTACAATAACTCCAAACCACAGCTTCGTGCA
AAAAAAGCAGTACGTACTCCACTCAACCTTGCTTTATCCGAGGATGGTATTCACTGGAAACCTGTACTTACTTTGGAAGA
TTCTCCGATACGTGAATACTCCTATCCTGCAATCATACAAGGAAAAGATGGAAAACTACATATCACCTTTACCTGGCGCA
GAGAACTCATAAAATATATGAAAATAGACTTAGACAAACTCTAA
>igc_K01186_MH0005_GL0015068_146772_unknown_Lipid_Metabolism
ATGCACAACATCTACCGCAAACTGCTGGCCGCGCTCTGCTGTATAGGGCTCGGCTGGCCGGCGCAGATGCTGGCCGTGGC
TTTTGAAAGCTCAACGGCCGATGCGCCCAAGTGGTTCCGGCTTTTCACCCCGAACCGCGAAAACCGTACCCTCACCAGTG
CCGGCACGGCCACCTACCTGAGCGGTGCAGCCTCATTCACGTATACCGACGACCAGCTCTGGCGCGTGGAACTGCGCACC
GACGGCACCTACAACCTTGTCTGCCGCTCGGGAGGCGTCTACATCGACCCCTCTCACACGCAGGTAATTGGCATCAATCC
CGCCTTCTATCCCGTCAGCACCGAGCCGCAAACGGGCTGGCAAATCAAGGCCATCAACGGCCAGAACGACCTCTACATCA
TCGTCTCCGGCACGAAGCAGCTCCACCAGGGCGGCTCGGGCGACGATTACCGCGTCATCAGCTACGGCGGGGGCAGCAAC
ACCTCCGACCCCGGATGCCAGTTCCGCTTTGAAAGCTGCGACCTGAACACCCCCGTCAGCATCCAGTCGGCCAACGCCGT
ACAGGGTTTCCTCACCATGGCGCCGGGCAATACCGACCGCATCGTCATGCGTGCCGACCTGCAGGTAGGCGGATTCCAGG
GCAGCACGTCCGTAAGCGGCATGACCATCGACCTGAGCGGCTCTACCGACGCTGCCGCCGACCTGGCCTGCATCAAGGTT
TACCGCTCTACTTCCAACCTTTTCTACGGCACACTGAAAGCACAGGCCACCCTGCTCGACTCCGTAACCGTCAGCGGCAA
CACCGTGCAGCTGCAGTTCAGCGAACCGCAAAAACTGGAAGCCGGCAGCACCTGCTTCTTCATCACTGCCGACCTCAAAC
CGACGGCTACGCCCGACCACGAGATTGACGCTACCCTCAAGAGCATCCAGCAGCCCGACGGCGAGTTGGACATCAACAGC
AACCCCACCGGAAAGGCACGCATCTTCAAGTCGCACACCATGCTCTTCAACCCCTACGACGAGGGTTCACACTACTGGCG
CATCCCGGCCATGCTGGTATTGCGCCACCAAAAGGACGACGCCCTCAACGGCCGCATCGTCACCGTAACCGACAAGCGCT
ACAACAGCAACGGCGACCTGCCCAACTACATTGACCTCATCACACGCCACTCCGACGACAACGGACTGACCTGGTCCGAA
GGCAAGCTCATTGCCGGCGACCCGGCCGTATCGCCCGACTACGGTTACGGCGACGCTGCCCTGGTTGAAACGGCCCACGG
CCGCATCATCTGCCTCATGGCGGCCGACAAGCAGTTCCAGGGCTCGTCCTACAGCAGCCCCATACGCTACTACATGACCT
ACTCCGACGACGGCGGACAGACCTGGAGCAAGCCCGAAGACCTGACCTCACAGCTCTATGCCCACCAGTATGTTCAGGGC
CAGCTGCAGGGTGGCTTCACCACCTCCGGCCGCGGCATTCTGCTGCAGCACCAGCAGGACGCCTCACGCAACGGCCGCGT
CATGTTTGCCATGGTCTGCAAGTTCAGCAGCGGCAACTACCAGAACTATACGCTCTATTCTGACGACGAGGGCCTGACCT
GGAACGTATCCGCCACCTCAGCCTACGATGGCGGCGACGAGGCCAAAGTGGCTGAATTGCCCGACGGCACCGTCATGCTC
TCCACCCGCCGCAGCGGCAACCGCGGTTTCAACCTCTCCACCGACGGCGGCGAAACCTGGGGCCAGCAGTACGAAAACAG
CCAGATTTGGGGTGCTTCATGCAACGCCGACATTCTTGTCTACTCCGACGACATCATCCTGCACACCATCTGTAATTCCG
GTTCCCGCCAGAACGTCACGCTCTACGCCAGCATTGACGGCGGAAAGACCTATCCGTATAAAAAGGTCATCTGCGAGCTG
GGCTCGGCCTACTCCACCATCGAGCGCCTGGCCAACGGCGACGTAGCCGTTTACTACGAAGACAACAGCATGGGCGACGA
TGCTTACAGCATGAACTTCGTCACCCTGCCCATCAGCTGGCTGGTGAGCGGTAACCCCGGACTCGAGAATTTCAAGAACC
TCGTAAACCAGGCCCGCCAGATGGCTGAAGCCGACACCTACGACGAGGCTCAAATCAGTACCGCCAAGGCCGGCGAATAC
GAGCAGAATGCCATTGAAGCCCTCCGCAAAGTCATTCCTACCGACGAGCAAATCGAGCAGATGAGCAGCTACACCGAAGC
TACACGGGCCATCGAAGCAGCCATGGAGGCTGCCCGGGCCACCTGCATCACCGTCGACGGATACTCGCCCGACACGTACT
TTACCATTTCGAGCCTGGAAAACATCGGCGATGCCGGCGCGCCTTTTTTTATCTCGGGCGACGGTAAGGCCTACGCCGAG
AGCAATACCCTCGCCCAGAAATGGCTCATCCGCGCAGCCGAAACCCAGGGCCGCGTCACCCTTCAGAACGCCGACAACCA
GCGCTACCTCTACCGCAGCGGCAACACCGTGGCTCTGCAAGCGCAGCCGGCCGAATGGGGACTGGAGAAGAACGGCACCT
ACTATCTGCTCCACGCCTACACCGGCAACAACGGCTACGTGGTCATCAACAAAGGCACCGGCGCCCTCGACTTTTGGAAC
TCGGCTTCCGGCAATGACACCTGGCGCACCGCCTTCGTGCTGACGGCCAGCGGCGCCATTGAGGACGGCATCAGCCAGAC
TCTCCTGCCCGACGGCATACGCATCAGCCACAAGGCCATCTATGCCGACGGACCCGCCCGCGCCTACAACCTGAGCGGAC
AGCGGGTATCCCTGGGCCAGCCGCTGCCCACCGGCACCTACATCATCCAGTCGGGACAAAAAACCTGCCGCGTGCTGATT
CAATAA
>igc_K01186_MH0005_GL0023615_757420_Bacteroides_Lipid_Metabolism
ATGATGAAGAAAAACGGTATCTTTTTAGTTTGGGGATTCTGGCAGCTGGTTTGCCTGTCGGCTGCCGGTCAGGTCGATGT
CACTTTTCATCGGGCCAGTTTGCCGGTTCTTTCCGGAGAGGAGAATAATCATGTTGGATATCTGCAGGCAATCAGGCAGG
GCGGCAGCAAGGATCGTATGACAGGGCTTTCTTATTCCTTTGAGGGAACGGACTGTCTGGATCAGATAGCTGAAATATCA
CTGTATGCCTGTAATGCCCGGGGAAGAATGGACCGGAATAAACGGATTGCTGTGTCGAAAGTGACGGAGAGACAGGGATC
TTTCAGACTCCATGAATCACTTTTATCAGATACCTGTTACTGGGCTTTTGTGGTTAAGACACGTGAGGGACTGCCCTTGT
CAGGAAGGGTTAACCTGAACTGTACGGATGTAACATTTGACAGCGGAAAGGTTCATCTGGGAACGACTTATCCGGAAGGA
CTTAGAACCGGCATCGCTCTTCGCAAAAGCAAGCAGGACGGAGTAAATACCAGTCGCATTCCCGGGCTTGTGACTTCCCG
GAAAGGAACCTTGCTGGCCATTTATGATGCACGCTGGGAATCAGGAAGAGACTTGCAGGGAGATATAGACATTGCTTTGA
ACCGGAGTGAAGACGGCGGAAAGACCTGGCAGCCCATGCAGCGGGTGCTGGATCGTAAAGAGTGGGGAAATCTGCCTGAA
AAATATAACGGTGTGAGTGATGCCTGTATTCTGAGTGATGAAAAGACCGGAACCTTGTATGTGGCCGGCTTGTGGATGCA
TGGAGTTCTGGATGGAAAGACCGGCCGATGGGTAGAGGGGCTGACGCAGGACAGTACCCGCTGGATCCATCAATGGATTG
AAAAAGGTTCACAACCGGGGCTGGAGGTTAAGGAGACAGCCCAGTTTCTGATTACGAAAAGTACGGATGACGGAAAGACC
TGGAGCGAACCGGTCAACATCACTTCGCAGACCAAGCGGCCTGAATGGTGGCTTTATGCTCCGGCTCCCGGTCATGGGAT
AACTCTGGAAGACGGAACGCTGGTTTTCCCTACTCAGGGACGTGACCGGAACGGTCTGCCGTTTTCCAATATAACTTACA
GTAAGGATGGAGGAAAAACATGGATAGCCAGTAATCCGGCTTACTCCAATACAACGGAGTGTATGGCCGTTCAACTGGAT
AACGGTGACATCATGCTGAATATGCGGGATAACCGGAATCACGGAAAGAAGTCACCTAACGGGCGGAGAATCTGTGTGAC
TTCCGATCTGGGAACAACCTGGAAAGAACATCCGACTTCGCATGCCGTACTGACGGAGCCTACTTGCATGGCTTCTGTTC
ATAAGCATGTGTATCGGGCAGAAGACGGAAGCCGGAAAACCCTGCTGGTCTTCTTTAATCCCGATTCTTATCAGTCGCGT
GACCATCTTACCCTGAAACTCAGCTTTGACAACGGGATGACCTGGCCTGAAAAATACTGGCTGACACTGGATGACTGGGG
AGGTTTCGGGTACTCATGCATTACTTCCATTGATGAAGATACGCTGGGAATTGTTTATGAAGGAAGCGGGGCTCAGCTGG
TCTTCCAGCAAATCAGGTGGAAAGATCTTCTCTGA
>igc_K01186_MH0006_GL0009670_1671805_unknown_Metabolism
ATGTTAAAAGAAAGGGGACTTATGTCACATACAATTATTGACCTGCCGTCTGTCAGAGACGACGGCAGGCTTTACCGCGA
TACCGCTTTGAATTTCGTGGAATCCCTGATTCCGAATCCGTGGAACAGCTGTCACGCGCCCGATCTTTTAGAGCTTGAAA
ATGGCGATCTGCTTTGCTGCTGGTTTGCAGGCTCCTGTGAGGGAAACGCGGATGTCAGCATTGCTGTGTCGCGTCTGTCA
GAGGACAGTTCCCAGTGGGAAACACCGGTAATTGTTTCCGATGATCCAACCCGCAGCGAGCAGAATCCTTCCCTCTTCCT
GCATCCAAACGGAGAAATCTGGCTGATGTATACCGCACAGGTTTCCCGCGATCCTGACAATCCAACCTCTGACAATTTAC
AGGGAACTGCTGAAATCCGCCGGAAAATTTCCCGCGATAATGGGCACACCTGGGAGGCGACCGAGACAATGTTTTCCGCT
CCCGGCTCGTTCTGCCGGCAAAAGATTCAGATTCTGTCCAACGGACGTTTTATTTTCAACAATTTCCGCTGTGCGATCAA
CGATTCCTGCATGGGAGACGATTACACCGTCCTGCAGCTTTCAGACGACCAGGGCAAAACCTGGCGCAGCGTCATGATGC
CCGGCAGCCGCGGGCGCGTACACGGCAATATCGTGGAGCTTTCTCCCGGAAATCTGATCTGCCTGCTGCGCAGCCGCTCT
GCTGACCATATTTACCGTTCGGAATCCCATGATAACGGCGAGACCTGGAGCGTGCCGGAGCCTACTGTGCTGCGCAACAA
CAACGCAAGCATTACCGCAATCCGTCTTCAAAGCGGCGCAGTCTGCGTTGTATACAATGACGTCGCCTTCAATGACGAGC
CCGAGCGCACCGTCTGGCCCGACCAGCGCTGTCCTGTCGTACTCGCCATTTCCGAGGACGGAGGAAAAACCTGGCCCTGG
CGGCGTATCATCGAGCACGGCGAGGGCTTTATCGGTCCGTGGAACGACGTCAACAACCGCCGTTACGAATATCCCTGCCT
GATTCAGGGAAAAGATGGCAGGATTCATGTCGCTTATGCGTGGGGCTATCGCAAGCGTATTAAATATCTGTGCATGGATG
AAGCATGGATTCGAGGAGAAAAGCTTTGTAAAGGCGTTGGCGGGGACGAGACTCTGACCTGCAAAAGATAA
>igc_K01186_MH0006_GL0027586_1347261_unknown_Lipid_Metabolism
ATGAAGAAGATACTCTCTGCCCTCGCCATGCTGCTACTGGCACTCTCTGCCTATGCCGACGGCACCATACTGTTCAGTAC
TGCCCAGGGCGGCATCGATGTTGCGCCTTACCGCATCCCGGGCATTACCTGTGGCTATGGCGGACGCCTCATTGCGAGCG
TGGGCCGTCTGGTCTGCGGCACCGACCCAGGCTTCGGACGCGTAGACTGTGTGGTCAAGATAAGCACCGACAATGGCACC
ACATGGAGCGAGCGTGAGATAGAAGCGGCGGTGGGCGACGCCTCGCTCATCAACAATGTCAAGACGCCTATGGGGGCTGC
CTATGGCGACCCTGCCATCGTGATGGACCGCGAGAGCCACGAGGTGCTCATGATGGCTGTGGCGGGCTGCACCGTCTATG
GCTACGCCAGCACCAACCGTCATAACCCCAACCTCATTGCAGCCATACGCAGCATGGATGGAGGCCTGACCTGGCAGCAG
CCGATAGAGCAGACCGAGGCGATATATGGCCTGTTTGACCAGACCCACCCCATAGATGCAGCCTTCGTGGGTGGAGGCAA
GATATTCCAGAGCCGGGTGGTCAAGGTGGGTCGCTACTACCGCATCTACGCAGCCCTCACCGCCCGCCCCAAGGGCAACC
GCGTCATCTACTCTGATGACTTCGGACGCACATGGGCTGCCCTCGGCGGACCCTCGGCGCTGCCCGTGCCCGACGGCGAC
GAGGCCAAGTGTGAGGAACTGCCCGACGGGCGCGTCGTCATCACCAGCCGCACGGCGGGAGGCCGGTGGTTCAACCTCTT
CACCTACGGCGATGTCAAGACAGGCAGCGGCAGATGGGACGAGCAGACCAAGGCCACGATGAGCGGCATGGCGCTCACGC
CCAGCACCAACCCCACCAATGGCGAGATGCTCATCGTGCCGGCAGTGCGCACCAGCGACGGTAAGCCCGTGCACGTGATG
CTCCAGTCGGTGCCCACGGGCACGGGCCGCAACAACGTGAGCATATTCTACAAGGAACTTGCCGATGCCTCTGATATGTG
CGACGTGCGCGCACTGGTCGAGGGCTGGGACGGCTGTTATCAGGTCAGCCCCACTGTGTCGATGTACAGCAGCATGGACC
TCCAGGCCGACCACCGCATAGCCTTCTTCTACGAAGAGACACTCACGCGGTGGGGCTCCAAGCCCAATCCCGTCAGCACC
AGTTTTCCCAAGGGTGAGGGCGAGCACAACTACGACGGCTGCGAGAATGTCTACAAGTCGTTGGCGCTCGAGACCATCAC
CGCCGGGAAGTACCGCGTGAGATAA
>igc_K01186_MH0006_GL0040194_1302201_unknown_Lipid_Metabolism
ATGAACAACCTTTATCCCACATGCAGGCTCGCCGCAGCACTTATGCTGGCAGCCGCACCCCTACTGGCCGGTGCGCAGAA
AGCGGCAACGCCCGACACGCTGCGCTACATCTCCCTGGAAGAGAAGAACCAGGGGCAATTCCTCTGGTACGGACTCAGCC
CCAAGGGCTATCCGCGCCGCATACCCGCCATCACCACCACGCGTACAGGCACCCTGGTAGCAGTGGCCGACGAGCGCCCC
TGCGGGGCAGACATCGGCTTCGGCGAGGTTGACCTGCTGAGCCGATACAGCACCGACAACGGACTCACCTGGAGCACCTC
CGTGTGCATAGCCGATGGAGACGACGAGGTGAAGGACTACCCCTTCTTCGGCAAAGGCTTCGGCGATGCCGCCCTGGTGG
CTGACCGCCAGAGTGAAGAGGTGCTCATCATGTGCGTGAGCGGCTGTATCCCCTACCCCTATGCCACTGCCGAGAAGCAC
CCCTGCGTGGCACGTCTGCGCAGCCACGACGGCGGCATGACCTGGACCAAGCCCGAGGATGTGAGCACACAGTTCTGGGG
CAAGACTGGCGAGAGCATCCTCGCTGCCGCCGACAGCAGCGTGATTCCCTACGGAGGCTTCTTCGGAAGCGGACGCATCG
TGCAGAGCAGACTGGTGAAGAAGGGCAAGTACTACCGCCTGTATGCCGCCATGCTGTGTAGGGGCAAAGCCATGCAGGGC
GCCTATGTGGTGTATTCCGACGACTTCGGAGAGACCTGGCAACTGCTGGGCGGCGACCCAAGCATCATGCCCTGCCCCGG
TAGCGATGAGCCCAAGGTGGAGGAACTGCCCGGCGGTGACATCGTGCTGAGCGGCCGCAAATGGTATGGCCGATGGTTCA
ATGTGTGGCGCTTCGCATCCGACGACTTCTCACGTGGACAATGGGACAAGCCCGTGGCAAGCGACCAGGCACGGGGCGGC
ATCCGCGTAGGTGCCAACAGTTGCAACGGCGAAATCCTTCTGGTACCCGCCACAAACGCCCGCACCGGCAAGGACACCCA
CATCCTGCTGCAGAGCCTGCCCACCGGCAACGGCCGCACATGCGTGGGCATCTACTACAAGGAACTCACGCCCGACACCC
CGCACACCTCTGTGGGACTGGCCGAGGACTGGCAGCCCGGCCTGGAAATCGTCTTCTACGAATCGGCCTACAGCACCATG
ACGCTGCAGCATGACGGCCGCATAGGCTTCTTCCTTGAGCAGGCTCCCACCGACTACAGCCTCTTCTACCAGCCGCTGAC
GCTGGAAAGCATCACAGGCGGAGCCTTCCGCGTACGGCTCTGA
>igc_K01186_MH0006_GL0069965_49857_unknown_Metabolism
ATGGCGGTTACAAAAGCCACGTCACAACGTCTTAAACGTAATGAGATATTCACTGCTCAGAAACAACAGAAGATTATGAA
TAAGACTATAATGACAGCGGCTTTGGCTCTCTTTGTCATCGGCAGCGAAGCGACAGCAAGAGAAATGGCATCGGCAAGCA
AAATGATGTCAGCAAGCCAAAAAACGACAACAAGAAAGAAGACTACGGCGAGAAAGAAAGCGACAGGGATAAAGGTAGTT
GACCTGAGGACCGAACGCATGGTATCGCCTATGAGCATCGGCACGACAACGCCTCGCCTGGGATGGCGAATCACGGCAGA
CAAGAACGATGTGAGACAAAGAAGATACCACATCATCGTGGCTTCATCAAAAGACAACGCAATGCAAGGCATCGGCGACC
TGTGGGACACCACGGCTGACAGCGACCAGTCGCAATGGGTGGAATATGCCGGAAAACCTGTGCGCAGCAACACTACCTGC
TACTGGCGAGTGAAAGTGGAGACGACACAAGGCGACTCTGAATGGAGCGACGTGGCGATGTGGAATGTGGGACTGATTTC
TGAATCCGACTGGAGCGGACAATGGATCGGTTTCGACGCCGCCAAACCGTGGGACAAAGAGGAGCTGCACAGCAAACTGT
CGTCGAGATATCTCAGACGGGAATTCTCTCTGGACAAACCCGTGAGGAAAGCTACGCTATACATCAGCGGACTGGGAATG
TATGAGGCTTTTATCAACGGGAAGAAAGTGGGCGAACAGGTATTGGCTCCGGCACCGACAGACTACCGCAAGACGGTGGT
TTACAACGCATTCGACGTTACCGACATGATGCAGTCAGAAAATGCCATTGCCGTGGCACTGGGCAACGGACGATACTACA
CCATGCAGCAGAAAAAGAAGCCTTACAAGATAACGAACTTCGGATACCCGAAGCTGCGCGCCAACATAATCATAGAATTT
GCCGACGGCACGAAGAAGACCATTTCAACCGACACGAAATGGAAGCTCAACGCTGACGGCGCAATACGTTCCAACAACGA
ATACGACGGCGAGATTTACGACGCACGAAAGGAGTTCAAGGGATGGACAACGGCTGGCTACGACGACTCAAAATGGGAGA
ACGCCGAACGCACCGCTATCCCCACCGGCACGCTGCGCGGAGCTATGAGTCCAAACATGAAGGTGATGAAGCAGATGCCG
GCACAGACTATCACCATGCATGGCGACACGGCGATAATAGACCTCGGACAGAATATCGCAGGATGGCTCAAGATGAGGGT
AGAGAATACTGCAAGCGGCGACTCCATAAAGATACGCTTTGCCGAAACACTGACTCCCGACGGCAGACTCTACCGCGAGA
ACCTGCGCCATGCGCTGACGACGGACTGCTACGTGGCTGACGGCACTGAGAAAGGAAAATGGTGGAACCCGACATTCGTA
TACCATGGGTTCCGCTATGCTGAGATTACCGGACTGAAAAGTCCGAAGAAGGAGGATTTCATAGGTGAGGTGGTGAGCGA
CGAGATGGAAAAGACCGGTACGTTCACCTGTTCAGACACCATTCTCAACAAGGTTTACCACAATGCGGAATGGGGAATAC
TCGCCAACTACAAGGGAATGCCCGTTGACTGTCCGCAGCGCGACGAGAGACAGCCGTGGCTCGGCGACAGGACAAGGGGC
TGTCTGGGAGAATCGTTTATCTTCGACAACAACCTACTCTACAACAAATGGGACCGCGACATCATTGAAGCCCAGCGAGA
AGACGGATGCATACCCGATGTGGCACCAGCATACTGGAACTACTACTCCGACAACATCACATGGCCGGCAGCACTGCCTT
TCTCCATGGAGATGCAGTATGACCAGTTCGGCGATCTGTCGGCTATCAGCAGATATTATCCAGCCGCAAAAAAATGGATA
ACCCATATGGGCTACCAATATGAGAAAGACGGACTGATGCCTCGTGACAAATACGGTGACTGGTGTGTACCGCCAGAAGA
CATCAAGATGATACACAGCAAAGACCCAAACCGTACCACCGACGGGACCCTCATAGCCACAGCATACTACTATAAGCTGA
ACAGGATGATGGAACGCTTTGCCGGCATCCTGGGCAAAAGCGACGATGCACAGGCTTTCGCCAAGAAGGCGGAAGAGGTG
AAGACGGCTTTCAACAGAAAATTCCTTACTATAAAGAAAGACACCCATGAGGCTTACGGCGGACTGCTGTATCCCGACAG
CACATTCTACGGCAACAACACCTGCACAGCCAACCTGCTGCCGCTCGCTTTCGGAATGACCGACGACCCGTATGTGAAGA
CTGAGGTGGAGAAGAACATCCTGAAAAACATCATCACCCTGAACAAGGGCAGGATACCGTGTGGCGTCATCGGAGTGCAA
TGGATAATGCATACGCTCAGCGACATGGGACGCACAGACGTGGCATGGCTGCTCGCCACAAACAAGGCATACCCGAGTTG
GGGATACATGGCAGAAAACGGCGCGACAACGACTTGGGAGCTATGGAACGGCAACACGGCAAGTCCGAAGATGAACAGCG
GAAACCATGTGATGCTGCTCGGCGACCTCGTGTCGTGGATATACCAAGACCTCGGAGGAATAAACAGCGACCCAGACAAC
CCGGGCTACAAGCATATCATACTGAAACCGGACTTCAGCGTTGACGAAATCGACGACATCAGCACGTCGTACAAGAGCAT
CTACGGCAACATCCAGAGCAAATGGAAAAAGAAGAACGGAATGCTGCACTGGCAAGTGGAAATTCCAGCCAACACCACAG
CGACACTACACATGCCCGACGGCACGACAAGGGAAACGGGATCGGGAAAATATTCGTTCACCGAGAAACTGCCAATGAGA
GACAGCAGTATCGTGACTGACGAATTCCTCTACACCAAGGCTACATTCCCGGAATGCCATTCGGCTACCATCGCAGAGAC
GACAAAGGGTGACCTCGTGGCAACCTACTTCGGAGGAACAAAGGAGCGCAATCCCGATGTCTGTATATGGGTAAGCCGCA
AGGTGAAAGGCAGCAAGGAATGGACAAAGCCACAGATGGTGGCAGACGGCATCATCAACGACACACTGCGCAAGGCATGC
TGGAACCCGGTGGTATACCAGATTCCACAAGGCGACCTCGTGATATATTTCAAGATCGGCAGCAACGTGAGCGACTGGTC
CGGATGGATGGTGAGATCGAAAGACGGCGGCAAGACGTGGTCGAAGCGTAAACCGCTGCAGAAAGATTTTCTCGGGCCGG
TGAAGAACAAGCCGGTGATGAGCCGCGGCAGACTGATTGCTCCGTCAAGCATAGAGAGCAACGGATGGAGACTATACTTC
GAATACTCCGACGACATGGGAAAGACATGGCAGCGCACGGACTACGTAGAAGCTGACAGTATCACCATTGAGGGAAAGAA
GAAACTGAAGGACCTCGCCATACAGCCGAGCATCATATCGCTGAAAGACGGCAGGCTGGCGGCTCTGGCACGCACACGCA
GCGAACATATAGGCATAACATACAGCGAGGACAACGGCAAGACATGGTCGAAGCTCAAACTCATCGACACGCCAAACAAC
AACAGCGGACTCGATGCCGTGACGTTTTCCGACGGCAACCACGTGCTCATCTGCAACGACAAGCCTATTCCCAACGGAAT
AAAGAATGGCAAGGGACTGCGCACTCCGCTCTCGCTGATGACAAGCAGCGACGGCGAAAGCTGGCATCATTGGATGACGC
TCGAAGACTCGCCAATCAGCCAGTATTCATATCCCTCGATAATCCAGACCTCCGACGGACATATCCACTGCATCTACACA
TGGCGCAGACAGAGGATAAAACATGTGGAGGTGAGGACTGACAAGTAA
>igc_K01186_MH0006_GL0071373_1632889_unknown_Lipid_Metabolism
ATGAGAATCTTATCTATCTTTGCGGCCTTCCTGGCCAGCACACTTATTGCCAGTGCACAGACCTGCCTGTTCCACACGGG
CGACAGCACGGGCTATCCTTATCGCATTCCGGCCATCGCGAAGGCCAAAAACGGACAACTTATCGCGCTCAGCGATTTGC
GCCCCTGCGGTGGCGACATCGGTTATGGTCGCGTTGACATCCTCAGCCGTGTCAGTGCCGACAACGGTGCCTCATGGAGC
GAGGCCGTTCCTGTGTTGCAGGGCAGCGGAAAGGGCGCTGACGCTGGATATGGCGACGCTTGCCTCGTGGCCGACCGCGA
CCGCAACGAACTACTTCTGGTCTGTGTGAGTGGCGACGTGCCCTATTGGCAATCATCGCCTGAGCACCGCCAGCGCATTG
TGGCCACTCATGCTCGTTACAACAAGAAGAACGGCAAATGGGAGTGGTCGCCGCTGCCGCCATACGACCTTACCAAACAG
GTGTATGAAGATATCTTCGACGGCCGCATCCGTGGACTTTTCATGGGGTCGGGCCGCATCTGCCAGAGCCGCATGGTGAA
GGTGGGAAAATATTACCGCCTCTATGGTGCGCTCTGCACCCATCGTGGTAATTTCGTGATCTATTCCGATGATTTCGGCC
GCACGTGGAACGCCCTTGGTAGCGCTGAAGTGTCGTGCGCCCCGTCGGGCGACGAACCGAAGTGTGAAGAACTGCCCGAT
GGCAGTGTCCTCCTCAGTTCGCGTCGCAGTGGAGGCCGTTTCTTCAACGTGTTCCGTTACACCGACACCGCCAAGGCCAA
AGGCGTTTGGGGACAGCCTGTCGACACCCGTTTCGCTCCTGGCGGCATCAAAAACGAGTCGGGGGCTTGCAACGGCGAAA
TCCTCATCGTTCCTTGCCATCGTGCCGACGGCAAAGCCACCACATTGGCCCTCCAAAGTCTGCCGGCAGGCCCCGGACGC
AGCAACGTGACCATCTATTGGAAGGAACTCGTTGCCGCCGCCGACTACAATACACCGTTACGCTTCGCTTCTAATTGGCA
GGGAGCCTTCCGTGTTACGTCCTTAGGCTCTGCCTATTCAACGATGGTGCAGCAGGCCGACGGTCGTATCGCGTTTTTCT
ACGAGGAGGAACCGCAATATTACCAGATGATTTACAAAGCTATTGACCTTTCTGAGATAACAGGCGGAAAGTTTGTGAAA
TAA
>igc_K01186_MH0006_GL0079242_744392_unknown_unknown
ATGGCCGGCGTTCTGTCATTGCAACTGCCTGCCGCTGCCCAAAATAATTTGGATAGTCTGTCGGCTCCCCGCATTACAGG
CGTTGCTCCTTCCGATGCTTTCATAGGCTTGTCGCGCATGAGCGACGGAGAAATAAGACATTATAATTATGGTGCTCACC
CGGAAGAAAACAAACCGCTTTACCTATCGAGCCGCGACAACGGATTTACCTGGAAGAAGGTATATCTGCCGTATGAGTTG
ACTTACGCCGATCAATGCTCGCCCGTAAGCGGAGAATACATCCGTCTGTTCTGCGTAAATAATAAGGTATATGCCATGCG
CACCGAAGGTGGACTGAATGGCGGACGTACCATCACGGTTATAGATAACGAAGCGGGCATTATGAATAAGCCACCTATCT
TTATTCGTAATGGTAAGCGCATTATCTCGGGCGCTCACCGTATCGACCGCAGCGGTTCTTTTGTTTATTATTCCGACGAT
GACGGACGCACATGGAAAGCCTCCAGCAAAGTTACGGCACCTCCTCATGTAAAGGGTGGATTTCATCAGGGGGTAAGATG
GAATCATGGCGCTGTAGAGCCTACCATCGTAGAGCTTAACGACGGACGGCTATGGATGATAATGCGTACTGCGCAAGATA
AGCATTATCAATCGTTCTCTTCGGATGGAGGTGAGACTTGGAGCGAAGCTACTCCTTCGCCTTTCTATGGAACAATCACC
ATGCCTACATTGCACAGACTAACCGACGGCAGACTGCTGTTCTTCTGGTGCAACACTACGCCCCTACCCGAACTGCCTAC
AGCCAACGGTGTGTGGGATGATGTGTTTACAAATCGCGATGCTCTGCATGTAGCTATCTCAGAAGACGACGGAAAGACAT
GGACAGGTTTCCGCGAGCTGTTGCTTAATGATGAGCGAAACTCAAGCAATTTTGGCACTACGCGTCCGGGCGAAGATAAA
AGCGTGCATCAGGTGCAGGCGGTAGAAGTTGCTCCGGGCAAGGTACTCGTTTCTGCCGGACAACACAAGCTATGCCGCAA
GTTGCTTCTTTTTGATGTGAAGTGGCTCTACGAGAAAGAAAGAGCGTGCGACTTCAGCGAAGGATTGACTAATTGGTCGG
CATTCCGTTATTATAAAGGTATCGTGGGGCACTGCTGTTACAACCGTCAGGAAGCTCCTCTATTGATAAGCCATCCAGAT
AATCCGCAACGCAAAGTTATGCGCATAGGATATGCTCCCAACGATTCGCTATTAGATGATACAGATGGAGCTTTATGGAA
CTTCCCTGCCACACGAAACGGCGAAGTTGGCGTGCGCATCAATTTGCAGAAAGACTCCAAACCTATCCGTCTGATACTTA
ACGACCGTTGGTTTAACCCCACAGACAGCGTTTCTGCAGCCGAAGGATTGTACGTCGTTTCCATCAGCCGAAAAGATTTA
GGGATAAAAGATAATCGCTGGCATGATGTAGTGGTGAAGTGGGAAGAAAACAAAAACGCTACAGTATGGGTAGATAAAAA
GAAACTACACACCATTAAATGCAATAACCGCACCGAGCACGGAGTTTCTTACCTTCACCTGCTAGGCGGACGCACTCCCG
ACAGCACCGGAGTACTTATTGAAAGAGTGTATAGCAAAGGTAAATAA
>igc_K01186_MH0006_GL0098904_141217_unknown_Lipid_Metabolism
ATGAGAAAAATTACTCAACTGTTGGGGCTCCTGCTGGCTTTTTGCACAGCATCGGCTTATGCCGCCCTCCCGTTTAAAAC
CACCACCATCACCAGCGACGGAAAGTTTGCCGAAGGCACCATCTGGTACACCATCCAAATCGGCAGTGGAGGCCTCGTTA
TTGCCAACAACGGAGCGGCCGACAAGATTTCCCTCAAATCAACCTCCCTCACCTACAAAGATGCCGAACTCTGGTGTTTT
GTGGGCAACGCCACCAAGGGCTACCGCCTCTATAACAAGGAAGCTGGCGCCGGAAAGGTGCTCGCTTCGCCCAAGACCAT
GTCGGGCAAGGAAGGCGGCTCGGCTTACGTGGCGCTCAAAGACACGGCGAAATTGGGCACCTCCTTCGTGTGTGACTGGC
TCTTTGCCGACTCCAAGAATCTCGGCACCGATGTCAACGCGCAATATATGTATCAGAAGGGAGCACCTGCCAACAAGGTC
AACAACCGCGACAACATCCTCGCCTTCTGGACTGGCGGCGCCGACCACGGCTCTTCGCTCAAAATTCTCTTTGCCGAGAC
AACCATGACGGTTGATGCCAACAGCGGAACGTTCACGCAGAGCAACGCTGGCAAGACCTGGCACCAGGTTTGGACTTCGA
AGGCCACCAACCCGCAGCTGACGCTCAATGCTGGATATAACAACATGATTGCCGAAGGCGGCAACATCGTGGCTTATGCC
GGTCAGTATCGTCCGCAGGCTTACACCCTGTCGGCAGGCGTGAACTATCGCGTGACGGGCTTCAGTTTCGACTTCATCGC
CCACAAAGAAAAAGTGGGTGTCGTTGTCAGTGCAGGCGGCCAGACGAAGCGTTCCACCCTCACTTCGCAAAGCATAAAGG
TGGAGGGACTGGAAGGAATGTCGGCCAGTTTCACGCTCGACGCTGTCAACAACGGCATCGTGTTGAGCAACTTCAAGGTC
ACGCTGGGCCCGGCCATTGAAAAACCGGAACCGCAGGTGAACATCTTCGAAACAAAATCGGGCGTTCCCTACCGCATTCC
CGCCATCGCCACGGCCCACAACGGCGACATCATCGCTGTGGCCGACTATCGCCATAGCGGTGCCGACATCGGTATGGTGA
ACAACGGACGCATCGACCTCCGTGCCCGTATCAGCAAAGACAACGGCAAGACCTGGGGCAACATCTTCCCCATCGTTGAA
GGCAAAGGCGCCAGTTCGCCCGACTTCATGAACGTGGGCTTCGGCGACCCCTGCATCGTGGCCGACCGTGAGAGCGACCG
CGTGCTCGTGATGAGCTGCGCAGGAAACGTTTCCTTCCCCAACGGAAAACGCAACCACCACCAGTGTATCGCCCGTTTCT
ATAGCGACAACAACGGCAAGACCTGGAGCAAGCCTGTCGACATCTCTGAAAGCATCTATTCGCAGTTTGACAACAGCAAG
ATCGGTGCCTGCAACGCCATGTTCATCGGTTCGGGTCGCATCTTCCAGAGCTCAACGGTGAAGGTCGACCAGTATTACCG
CATCTATTGCTCTGTGCTCTATAAAGATGTCAATGGCGTGAACAAAAACTACGTCCTCTTCTCCGACAATTTCGGCGACA
CCTGGGGCGTGCTTGGCGGTGTTGACGTCGCCCCGATTCCGAGCGGCGCCGACGAACCCAAGGTGGAAGAACTCCCCGAC
GGTTCCATCCTCGTCAGCTCACGCGCTTATGGTGGCCGCAACTACAACATCTTCAACTTCACCGATAGCAAGGCCGCCAC
TGGTTCTTGGGGCACGATGGCCTTCTCCGGCGCAGGCAACAAGGGCGTTGTGGCAACAGGCAACAGCACCAATGGCGAAG
TGCTCATCCTGCCAGTGCGCCGCGCTTCAGACAATAAGCCCGTTTACCTTGCCCTTCAGTCAGTGCCTTTCGGTTCGGGA
CGTGCCAACGTGGGCATCTATTACAAAGAACTCGCTTCGCTCTCCGACTTCGTTGATGCCAGCGCGTTTGCCAAGAACTG
GCCAGGCAAGCACCAGGCAAGCCGCATGTTCTCCGCCTATTCAACGATGACGCTCCAGAAAGACAGCACCATCGGCTTCC
TCTACGAAGAAGAGACCTTCGGAAAGGCATACACCATCGTGTATAAGAACTACAGCGTTGAATACATCACCGACTCGCTC
TATACCTACGACCCGACTGTCGTTCCCGCTGACGTGGTGCCTGCCGGCATCGACAGCAAATATAAGCTCGTGAAGACCTA
CTTCGGCAAAGCCGTGGGCAACATCGATGCTTCCTCTTCTGCTTCTGCCGATGTTGAAGCGGCCTACAATGCCTATAAGG
CCGACCCGACGAAGGACAACTACGAACGCTTCAACAAGAGCTATATGGACGCTCCCTGCGTTGCTTTGGAGGCCGGGAAG
TGCTACCGCTTGCGCAATGTGGGCCGCGCTGGCAATCCTTGTCTCGTTGGCACCGCAACAGGATTGAGCGCTTCTGCACT
CAGCAAGGCCAACAAAAATCAGCTCTTCAGCTTCGAAGCGGCTGCCGATGGCAACTGGTATGTGAAGTGTGACAAGGCCA
ACACCTACGTTGGCAAGATGCCAGCCGCCTCACAGGCGGTGCCGGTGCAGAAAAAAGCCGAATTTACTTATGTCATCGCC
TCAACGCGCAATGGCCGCAGCACCTTGGCATGCGCACAGCCAACAGCGGGCGCCTATCCAGCCATTCATCTTGATGGCGG
CAACAAACTGGTGGCTTGGGACACTGGTGCTGAGGCTTCTCAGTGGTTCATCGAACCGACAGACGACATCCCGACTGGCA
TTGTCGAGGTTGATGCCGACGACAACACGCCCGAGGTGGTCTACGACCTCCAGGGACGCCGCGTTGAAAAGTTCGTTAAG
GGTGGCGTTTACGTGACCAGCAAGCGCCGCAAGATCTACGTGAAATAA
>igc_K01186_MH0006_GL0127346_2067488_Phascolarctobacterium_Metabolism
ATGTGTTACAATACTTATGTTATAGAATTATGCGACTTTTTGGATGTGATTGATATAATGCAAAAGGAATTGATTATGCG
CTGTTTGCCGACGGCCTTCTGTCATGCTTCAACAGTATTGGCGCTTCCTGACGGCAGCCTGCTGTGCTGCTGGTTCGGCG
GTACGCATGAGGGCGAAAGCGACGTGGGTATCTACTCCAGCAGGCGCACGGAAGCAGGCTGGAGTGAGCCAAAGCTGCTG
GTGAACGGGGCGGCGGCGAACTGGAATCCGGTGCTTTTTGCGGGCGCGGACGGCAGAATCCTGCTGTTTTACAAGCAGGG
CCAGCAGATTGCCGATTGGCAGACGTGGCTGCTGCAGTCTGAGGATAACGGCGAAACCTGGAGCGGACCGCAGGAGCTGG
TGACCGGCGATGTGAGCGGCGGACGCGGACCGGTGCGTAACAAGCCGTTGCGCTTGGCGAGCGGACGTATTCTTGCCGGT
GCTTCTACCGAACACGGTATCTGGAAGGCCTTTGCAGATATCAGTGACGATGACGGCACAAGCTGGCATAAATCCGCTGT
AGTGCAGATTGAGGGATTGCAGTATCAGGCAGGCGAAAAGACTGCCGACAGTAATATTGCCGTCAGCCAGCAGTCCTTTT
ACGGACGCGGCGTGATTCAGCCTAGCCTGTGGCAGAGTGCGGACGGCAGTGTGCATATGCTGCTGCGTAGCAGCGAGGGC
TTTGTTTATCGCAGCGATTCTGCGGATGACGGCGAAACCTGGTGCAGTGCCTACGCTCTGAGCCTGCCGAACAATAACAG
CGGTCTTGACTTGGTGCGTACTGCCGCTGGCGTGCTCTATTTGGTGTGCAATCCTGTGGCTGCCAACTGGGGTCAACGTT
CTCCCTTAAGTCTGTTCCAATCTACAAATGATGGTGCGAGCTGGCAAAAGCTGTTTGACCTGGAAACAGAGCCTGCGGAA
TTTTCCTATCCGGCGATTCTTGCTGAAGGGGAAAATATTATTATCACTTACACCTATAAACGTTGCAACATTGCTTGTGT
AAAATTGAGCGCGGATGAACTTGTTACCCTTTAA
>igc_K01186_MH0006_GL0149305_1370070_unknown_Lipid_Metabolism
ATGAAGACAATCCTTACAGCCTTTGGCATGGTCGTCGTCGCCACTGCCGCGTGCGCACAGACCACGCTGTGGAAGACCGA
CACCGCCAGCCACAAGTACTACCGCATTCCCGCCATCGTGGCGTATGACAACCACGTCATAGCCTTCTCCGACAACCGCT
CGGGCGTGACCGACGCCACCAGTTGGGGCGATGTAGGTTCGGTGGGCAACATCAGCATCGAGGTACGCCACAGCAACGAC
TGCGGACAGACCTGGACCGCTCCCCGCTGCGCCGTCATGGGATTTGGCAGCGGCAACTTTGACCAGAGTCATGGCGATGC
CGCTGTGGTGCGCGACCGCGAGACGGGCCGCATGCTCATTATGACCGGCTCGGGCGAAGTGGGCTACGGCAGGTCGCGTG
TAGATGTACCCGGCGACTACTCCAAGGTACTCAAGGTAGGCCGCTACTACAGCCTCGACGACGGCTACACCTGGAACGGT
GGCGATGTGACCTCGCAGATTTATGACCTCTATCGCGGTCATGGCAATATCTTCCGCCTCTTCTTCACCAGCGGCCGCAT
CTGCCAGAGCCGACTCGTCAAGCATGGCACCTACTACCGTCTCTACTCAGCCGTGGTGACCAATGAGGGCAGTCTGGTCG
TCTACTCCGATGACTTCGGCCACACATGGGTACCCCTCGGCGGTGCCGACGCCCGTCCTGCCCCCCAGGGCGATGAAGCC
AAGATAGAAGAGCTGCCCGACGGCCGCGTGCTGCTCAGTTGTCGTCGCAGCGGTCAGGACGGCCGATGGTTCAACATCTT
CACCTACGCCGACCGCCAATGCCAGGACGGCAGTTGGGCAGAGCCTGTAGCCTCGGAGAAGCACGACGGCGGTACAGCCA
CCATCAACAACAACTGCAATGGCGAGATACTCTTCATCCCAGCCCTCGATGCCGACGGCCGCCGCGTCTATGTGGCTCTC
CAGTCGGTGCCCCGTGGCACCCCAGGCAACCATCCCACCAACCTTGAGCGCCGCAGCCATGTTTCTATCTACTGGAAAGC
CTTCGACACAGCCGACAGTTGGGCCACTCCCGACCGCTGGGCCGAAGGATGGCAGCGCCACGAGATTACCGATGGCTATT
CTGCCTATTCGTCCATGGCGCTCGACGGCAATGGCGATATCTGCTTCATCTATGAAGACCATGGCGTCCACTTCCGTCTG
GGCAGTCAGCCCACCGAGATGTACGACATCCTCTATCGCCACCTCAGTCTTCAGGACATCACCGGAGGACGGTATCAGTA
CCGTGCAGCCAAGTAG
>igc_K01186_MH0006_GL0182828_1868173_unknown_Lipid_Metabolism
ATGATCGATTTGGAAGTAACAGAGGAAAGGCTGAGAAAAAAAGATATCACTTTGACTGCAGCTCCAGTATTAACTGGGTT
AGGGGAAAAGTATCAGGCAGATCAGCGGAAATGGCAGGGAATTCCATCTATTGAAATCTCCCCAGGAGGACGTCTTTGGG
CAGCTTTTTATACAGGGGGAGCGGATGAAGGAAAAGATAATTTTGTTCTCTTGAAAAAAAGCGATGATTATGGAAAAACA
TGGTCGGATCCAATAGCAGCAGTTGATCCTCCAGATGAAGTCAGAGCGTTTGACCAATGCTTGTGGTTTGATCCTGATGG
CAGATTATGGTTATTTTGGGCACAAAGCCTGGGAGGATTTGATGGAAGAGCCGGAGTTTTTGGGGCTTTTTGTCAGGATC
ATGAAGATAAAGCGGAACAATGGTCTGCGCCAGTACGTATTGGTGATGGGGTAATGTTAAATAAGCCTATTGTTTGTTCT
GATGGAGAATGGCTTTTTCCAGTAGCACTTTGGAAACGTTTTCCTTCTGCATTTAATCCTGATCAGCCGAGGGCGCTTTC
AAATGTTTATTCATCGTCAGATCATGGGAAAACGTTTCAGTATAAAGGTGGAATTGCTATTCCTGGAAGGTATTATGATG
AGTCTGTTTTAGTAGAAAAGAAAAATGGACTTCTCTGGATGCTGGTTCGTTGTGAGGATGGAGTAGGACAGGCGTTTTCC
AAGGATGGAGGCAAGACCTGGGAGAATCCAGGCAAGTCAGATATACCGGGACCTAATTCGCGATTCCAGGTAATGAGGTT
AAGGTCAGGAAACTTATTGATGGTAAATCATCAGCCTGAAAACGGCCTGTATCGTCCTAATCCTGATGAAGAATTTTTCT
ATATTCGCAGTCAGTTAACAGCATATCTTTCCTGTGATGATGGAAAGACCTGGTCGAAACAATTATTGCTGGATGAACGG
GATGGCGTGTCTTATCCGGATGTTGCACAAGATGATAATGGAGATATTTACATTATATATGATTACAATCGTTATAAAGA
TATGGAAATATTGATGGCTGTCATTCGGGAAACAGAGGACAATGGTTTGGAAGCAAAGCAATTAAAGGTTGTAGTAGATA
AGCCACATTAA
>igc_K01186_MH0006_GL0213540_764282_unknown_Lipid_Metabolism
ATGAAAACATTTCTTTTTACAGCAGGACTATTGGCGTCGTTGACTGCCAGTGCGTCTTCTACTGACACTCTTTACGTTAA
GCAGCAGCAGTTGCCTATCTTGATAGAGCGTACAGACAATGTATTGTTTTTGATGCGCATGAATGGCGGAAACACCCAAC
ATCTGGATGAGGTAACTCTGAACTTTGGCAAAGATGTTTCGCTGTCCGATATAAAGGCGGTGAAATTATATTACGGCGGA
ACAGAGGCTCGTCAAGTTAATGCCACTCAGCGTTTCGCTCCGGTAGAATACATCTCTCGTGCTCCGGGACAGACCTTGGC
TGCTCATCCATCATATTCTATAAAGAAAGATGAGGCTCGTCCTAACAAGAACACCGTAGTGCTGAAAGGACAGCAAAAGC
TTTATCCGGGAGTGAATTATTTCTGGGTGAGCGTATATATGAACCCTAACACATCGCTTACATCTACTCTTTCGGCTACC
GTAGAAGGTGCTAAGGCCGACGGAAAGATGCTTCCCGTCAAGACTGTTTCGGCTCCTATGAAACGCTATATGGGTATCGG
TGTTCGTCATGCTGGCGATGATGGCTCTAACGCTTTCCGTATTCCGGGATTGGTTACTACCAACAAGGGTACTCTGCTGG
GCGTATACGATGTGCGCTATAACAACAGCAACGACTTGCAAGAGCATGTAGATATAGGTTTGAGCCGCAGTACTGATGGC
GGTAAGACTTGGGAAAAGATGCGTCTTCCTCTGTCGTTTGGCGAAACCGGTGATATGCCGAAAGCGCAAAACGGAGTTGG
CGACCCGTCTATCCTTGTAGATACCAAGACAAATACCATTTGGATAGTAGCGGCTTGGACACACGGCATGGGTAATCAGC
GTGCGTGGGTAAGCTCTCATCCGGGCATGGATATGTATCACACCGCACAGCTCGTTATGGCTAAGAGTACCGACGACGGC
AAGACATGGTCGGCACCTATCAATATCACAGATCAGGTTAAGAACCCCGAATGGCACTTCTTGCTTCAGGGTCCCGGACG
AGGCATTACAATGCAAGACGGAACTTTGGTATTCCCCATTCAGTACATCGGAAAAGACCGCATCCCTAACGCCGGCATCA
TGTACAGCAAAGACCGTGGTGAGACATGGCATATCCATAACCACGCTCGCACCAACACTACCGAATCGCAGGTAGTAGAA
GTTGAACCGGGCGTACTGATGCTGAACATGCGCGATAACCGTGGAGGCAGCAGAGCCGTTTACACCACTACCGATTTAGG
TCGCACATGGAAAGAACACATATCTTCGCGCACCGCACTTCAAGAACCGGTCTGCATGGCCAGCTTGATTAGCGTAAAGG
CAAAAGACAACGTTACCGGCAAGGACTTGCTGATATTCTCTAACCCCAACAGCACCAGTCGCCGTAACCACATAACCATA
AAAATCAGCACCGACGGAGGCGAAACATGGTTGCCCGAGCATCAGCTTATGATAGACGAAGGCGACTCATGGGGCTACTC
ATGTCTTACCATGGTAGATAAAGAAACCGTAGGTATACTATACGAAAGCAGTATGGCGCACATGCTGTTCCAGAAAGTAA
AACTAAGCGAGATAATGTCTGGCAAGTAA
>igc_K01186_MH0006_GL0215610_16547_unknown_Lipid_Metabolism
ATGAAAATCAAAAACCTACTCCTCGCTGCAGTCATGCTGTTTTCCATGCTGCAGGTGGCGCATGCTGATGATGCTTTCAG
ACTGCATCGCTACGACTCGTGGAAGGTGATGAAACTGCCGAAGGACGCCATTGTCTTTGCCGGCAACTCCATCACCGACA
TGCACGTGTGGGCTGAAGCTTTTGGCAACGACCCACGCATCGTCAACCGCGGAAACTCCGGCGGCTATAGTTATGAAGTG
CTTGCCAACGTTGAAAGTTGGGTGCGCTTCAAGCCTGCTAAGGTGTTTATCAAAATCGGTACGAACGACTTGGGAACTAA
CTGTACGGAACAATCCATCGCCGACAATATCGCGAAGACGGTGGACATCATCCGACGCGAAAGTCCCAACACGCAGATTT
ATTTGCAGAGCATCCTCCCTGCAAGAGACCAGGCGTACAAAAGCCCGAAGACCATTCAGGCAACGAACGAACTGATCAAG
GCCATCGCTGCCAAGAACGAGAACACGACCTACGTGGACCTCTATTCGAAGATGGGCGGCATCCTCAAAGGGGCGCCTTA
TTCGCTTGACAACCTCCACCTCGAAGCCTACGGCTACAAACTCTGGGTGGATGCCATCAAGGATTACGTTGGTCTCCCCT
CTTCTTATCCTGCCAACACTGAAAAACTTCAGAACGCGGCCGGCCTCGGCGGTGCGCACGGCATGCGTGCCACTTATTTC
AGTGTCCTGCCCATCAAATCGACCGACGTTCTCTTCTTCGGCGACGAGATGGTGAAGAACGGCGAATGGAACGAACTGCT
TCAGAACCAGAACGTGAAAAACCGCGGTTCATGGTGGGGCTACGGCGGCAACATTGCAACCGTCGGCAAATTCGTGGACG
CCGCGTTCTCTAACAAGGGGAAAGGCGTGGTGCGCGAGAACCCGAAGAAGGTGTTGCTCTACACTGGAACGGAGGACATC
AACGGCAGCACGGACTTGACCACCGTCAAGAACAACTATACGGCCCTGGTGAAGAAGCTCAAGAGCAACGTCTCTTCCAG
CACGCCTATTGCGCTGGTCAGCCTGATGCCGACAGCGAATGCCAACAACCGCATCAAGCAATTTAACAACTGGCTGAAGG
AAATGGCGGCTGCCGACGAGCAACTCACCTTTATCGACATCTATTCTTCGCTCGCCACTTCTGCTGGCACGGCGAACAGC
AGCTATTTCTCTGGCAACTATCTCTACGGCGCTGGCTATGTGGTCGTGGCCCGCAAACTGGCCGAATTTATCGGCGACTG
CACGGTCATCACCGACCAGGAGGCGAAGGACCTCAAGGCGATGTTTGAAGCACGCACCGCGCTCAACAACACCATCACCG
CCGCTGCTTCCATCAAGGTGGGAACGGGGCTTGGAGAATACAGCAAGGACGCTGTCAAGGACCTCTATGCAAAGCTCGAC
GCTATGAAGAATCTCATGGCGAAGGAGGGCGCCACGCTTGAAGAACTGAAGACGATGGCGGCGGAAGCCAACACGATTCT
CAACAACCTCAAAAGCAAAATCAACACGCCGACGGCGGAAAACGTGACTGGCAAGCATTTTGCCATCTGCACGCCGCTCC
GCGCCAGTCTTTTTGCCTATGCGAAGGACGGGGGCGTATATGCCAACCCGTCAAACCCTGGCTATGCGTCTTATCGCTGG
ACTTTTGAGAAGCGCACGGACGGCGCTTTCAACATCAAGAACGTCGGTGCAAACGCTTATCTGGACCCTTCCGCTTCCTA
TGACAAGCAAGTCAAACTGGTGGCAACGGCACCCAAAGCCGGATGGAAGGTGGAATATTCCAACACGCTCGAACTCTACA
TCATCCGCAGCGGTAGCACCTGTGAGCTGAATACCACGACGAAGGAGGGCTATCCCGTTTACAACTGGTATGGCGGCAAC
ACCAACGCACAAGACCGCGCAGATGCTGGCTGCCAGTGGCGCTTCACGGACGTGACGGACATCGACATCAAGGAAGAGCC
CACGCCCATCAAAGTGGTGAAGGGAACGGCTCAGGAGGGAGCGGCAGAAATCGTGAACGGCCGCACCTACACCATCACCA
ACCGACAGAAAAACGGCACTTGCTATCCGCTTTATGCCGACAACGATGCGCTGACTGTTGGCGTTGCCAACGCCTTGGCC
GCCAAGAGCTACGGCAACCGCGCCAAGTTTGTGGCCATCAAGAAGGGCAACGACATCTTCGCTTTCAAAAATGTGGCCAC
TGGCTATTACCTCGTTTGGAAGGGCAGCAACGAAGGCATCAACAACAATGCCGGACTGATGGAGAAATATGACTCGATTT
ACTGCTGCTTCAAGGTGGCTTCCGTCACGGAAGTTAAAAACGGCAAGATTCTCGTGTCCAAGCGTGCCAACGGCACACAA
GACGGCACGTTCATCCAGAACGCCGACGGCACGTGGAACAAATGGGGCGGCCCTTCTTTGGCATTTAAAGATGCCTTCTC
TAACGTCTACACCTTGGGCGACGTGACCGACGGCGACAAGGGTGAAATCGTTGACGAAGCGCTCAACGTTGAAGACGAAT
CCATTGTGGACTGGTTCACCATGCGCATCGGTGCGGGCGGTTTGTACGTCAGCAACAATGGTTCGAAATCTTACATTTCT
CTGACAACGAGCAAAACGACCTACGCCGACGCCGACCTCTGGCGCCGCACGGGTAACGACACGGAGGGCTACACCATCAT
CAACAAGGAAGCTGGTCCCGACATGGTGCTTGCCGCTCCCGTCAAGATGCTGGGAACGACTGGTGGGGAATCTTATCCCA
TCATGGTCAACAAGAATAAGATTCCTGAAGGCTACACGGCTCTCTGGCAGTTTGCCAAGAGCAGCAACCTGGGCAATAAT
GTCGAGGCTTACTATATGTATGAGAAGGGCTACACCAGCAACAAGGTCAACAACCGCGATGGCAAATTTGCCTTCTGGAA
TGGCGGTGCCGACGCTGGCAGCACCATCCGCTGGGAATGGGCGCAACGCGACATTTCTGTCAACATGGCCACAGGCTCCT
TCACCACAAGCAACGGCACCTGGGCCAAGACCTGGACATCGAAAGCCGGCGAGCCGAAACTCGTTTTGGACGCTGGATAC
AACAACATGAACGTGAAGGCTTCCGACGAAACACGCATCCTGGCCTACGTGGGCAATTACAATCCTCAGGCTTACACGCT
GACCGCTGGTACAGAATACAGCATCGCGGCTTACAGTTTCGACTTCGCCATGGCCGACAACACGGCTGTCAAGGTGATTG
ATGCTTCTGGCAAGTCGTACACCACCACCAAGACGCCGCAGCCTCTCACCTGCAAAGGCCTCAAAATGCCCACGGCTTCG
TTCACCCTCTCGGGCGCCAACGCCGGTGTAATCCTCACTGATTTCAAGGTGAGCATCCGCAAGGCATACATCGAGCCGGA
GCCTCAGGTGGAGATTTTCCCGACACGCACATCGGGCGACACGCCATACCGCATCCCAGCCATCGCTACGGCCTACGACG
GCACTGTCGTGGCTGTTGCCGACTACCGTTTCAGCCGCGCCGACATCGGCAGCGGACGCATTGACCTCCACATCCGCCGC
AGCCACGACAACGGAAAGACCTGGGACAACATCCTGAAGCCGGCCGTGATGACGGGCGACGGCAACACTGCCGTTGGACA
CCAGAAGGCTGGCTACGGCGATCCCTGCATCGTTGGCGACAGCGACAGTCCCCGCATGATCATCACTTCTTGTTCGGGCA
CGCCGGGATTCTTCAGCGGCACGCGCGACCACCATCAGGGATGGGCACGCTGGTATAGCAACGACAATGGTGCCACTTGG
AGCGAACCTCAATACATCGACGAAGAGTTTGTCTATTCGAAGTTCGACAAGAGCGCCTACGGTCCCATCCGTGGCTGGTT
TATCGGCAGCGGAAAAATCTGCCAGAGCACGAAGACGAAGGTCAACAAATACCGCCGCCTCTACCTCGTTGGCAGCAGTT
GCCGACAGGGAAGCAACGAAACGGCCAACTGGGTGCTCTATTCTGACGACTTTGGCGAAACATGGGAGTTCCTCGGCGGA
TGTGACGTAAGTCCCATGCCCAACGGCGACGAGCCGAAGGCTGAAGAACTGCCCGACGGCAGTGTGCTCCTGTCGAGCCG
CTGCAACGGCGGACGCCGTTTCAATATCTTCACCTTCACCGACACGAAGAAGGCTGAAGGTTCTTGGGGAGAAGTGGCCT
TCTCTGGCCAGAGCAACAACGGCGTGACGGCGCTCAACAACGCCTGCAACGGCGAAGTGATGCTCGTTCCCGTCACCCGC
AAGAAAGACAACCAGAAGATGTTCCTTCTCCTCCAGAGTGTGCCTTTCGGCAGCGGACGCTCCAATGTGGGTATCTACTA
CAAGTCTTTGAAGTCGCTCTCTGACTACCGCACGCCTGAAGCCATTGCGAAGAACTGGGACGGACACCACCAGAGCTCTT
ACATCAGCAGTGCCTACAGCAGCATGACTTGGCAGAAAAACAACACCATCGGTTTTGTTTACGAGGAAGACACGTACGGC
ACTAACGGTGGCGGATATACCATCATCTATAAGAACTACTCCATCGAGCAGATCACGGATTCGGCCTTCACCTACGACCC
CACGGTCAACGGCGACAGCCTGACGGCGCTCGGCGTGAAACCCATCGTTGACGCGGTGTTGACCAAGGGTAATTTCGGCA
CGATTGTCGGACAATACAAGGAGGAAGCTGAAAACATGGTCAACGCGGCCTACAACACTTACATCGCCGCACCGTCACGC
GAAGGCTACGAACGCTTGAATGGCACCATCGCAAATGCGCCGCGCGTGGAAATCAGCACTGGATGTTATTACACCATCCG
CAACCACGGACGCGGCTCCAAGAACTATGTGCTCAACGCCAACAGCAGCAAAGAACTGGGTGCGAGCACAAACGCCGCCA
CCGACAAGGCTTACTGGTGTTTCGTGCCTTCGGCCGATGGCGCCAATAAATACCACCTGGTCAGCAAGGCTTATGCCGAA
AGCATGGTTGGACGCACGCTGGCCGTAGAGGCCCGCACGACGCTCACGGCCGAGAAGAACGAGGCCGGCATCTTCGTCAT
CACGAGCAACACTCAGGGGCTCAGCAAAATCCAATGTGCCAACCCAACGAACGCCTCTTATCCTTATCTGCACCTTGCAG
GCGACAATTCGCGCGTGGTGCCTTGGTTGGCCTCATCGCCCGCTGAAAATGGCGCATCGTTCTGGTATATCGAACCGACG
GACATCCCGACGGACATTGAGTTTATCACGACCGACGCCAACACGCAGGGCGTTTCTAACGACGTCATCTACGACCTCAG
CGGTCGCGTTGTCTCTGCGCCACAGAAGGGACAGATTTATATTCGTGGCCGTAAGAAATTCATCAAGTGA
>igc_K01186_MH0008_GL0028597_1750971_Klebsiella_Metabolism
ATGACCGTAATTCCGCCTTTTGACGGCGTCATTCGCCAACACCAGCAAGATGAACACATCGCATGGGCAATGCTTCCCTG
CGCCTGCCCGCAGAACCATGCCGCCAATCTGCTGCCGCTGGATGACGGCAGCCTGATGTGCGTCTGGTTTGGCGGCTCCC
AGGAGGGAAAAGCCGATATTTCTATCTGGGGATCGCGGTTAGCCCCCGGCAGTGACCGCTGGAGTGAGGCGGTCAAGCTA
TCTGATGACCCAGACCGCTCAGAACAAAACCCGGTGCTGTTTCAGGCGCCCGATAACGTGCTGTGGCTGTTGTGGACAGC
GCAATTTGCCGGAAACCAGGATACCGCCATTGTGCGCTACCGCCTCTCCCACGATGGCGGACGAAGCTGGGGGGCCATCG
ATACGCTGCTGGATCAGCCGGGTACCTTTATTCGCCAGCCAATAAGCGTTATGTCTGACGGCAACTGGCTGCTGCCGGTC
TTTTACTGCCGTACCGAACCCGGCGAGAAATGGGTGGGTAACAATGACGTCAGCGCGGTGAAGATCTCTTCAGACTGCGG
AAAAAGCTGGCGTGACGTAGCGGTCCCGGAGAGCCTGGGTTGTGTCCATATGAGTATCACTCCGCTTCCGGACGGCAGAC
TGGCAGCCTTCTTCCGCAGCCGCTGGGCGGATCATATCTGGTTCAGCCAGTCCAGCGACCAGGGAGAGAGCTGGTCTGCG
CCGGTACCGACGACGCTTCCGAACAACAACTCGTCCATTCAGGCGCCCCCCCTGGACAATGGTGAACTGGCGCTGGTGTT
CAATAATATGAGCGCCGCCGGCGCCACGGAACGCCGCGCCTCGCTGTATGATGAAATTGCTGACGACGATGGCCGTAGGG
AGCCGGAAGCGACCGGGAAAAGCGCCTTCTGGGGCGCACCACGCGCGCCGATGACCGTCGCTATTTCAGCCGATGGTGGT
GAAAGCTGGCCGTGGCTGCGCAATCTCGATGAGGGTGACGGCTACTGCATGACCAATAATTCGGAGCAGAAGCTGAACCG
GGAGTTCTCCTACCCCAGCATCAAACAGGGAGCAGACGGTAATTTGCATATCGCCTACACCTGGTATCGCCAGGCGATCA
AGTATGTTCGTGTCTCGCCACAGTGGGTAAAAGGAGAAAGCGCATGA
>igc_K01186_MH0008_GL0034310_1750973_unknown_Lipid_Metabolism
ATGAAAAACACGCTTCTTCCGGGCCTTTTCGCCCTTCTCGGGTTCTGCGCGGCCCCTCCGGCGACCCGGGCCGCCGAACC
GCCCGCCCCGGAGCACACGGTGCTCTTCCGCTCGGGCGATGCAGGGTCGAAGTACTACCGCATTCCGGCTCTGGTCACGA
CCGCCGAAGGGACGGTGCTGGCCGTCGCCGACCGCCGCAACGACTCGCAGGGCGACCTGCCCAACCTGATCGACCTGGTC
GTGCGCCGCAGCACCGACAACGGGCGGACATGGGGTCCCCAGATCGTCATCGCGCAGCACACGCCGCAGACGGGCTACGG
CGACGCCGCGCTGGTCGTGGACCGCACCTCGGGCGACATCCTCTGCATCTACGCCTCGGGCTGCGGGCTGTGGGCCTCGA
CGGCCGAGCGCCCGCTCGACATCAACATCTCGCGCAGCAACGACGACGGGCTGACCTGGAGCGCCCCCGAATGCATCACA
CCGCAGATCTACGGCCCGGGGTGCGACAACCCCGCCGCGGCTCCCGTCTCGGGTATGTTCGCCGGCTCGGGGCGTGCGCT
CCAGCTGCGCGACGGCACCCTGCTCTTCGCCGTCGCAGCCCACCACACCGGAGAGAAATGGCCGCCGCTCTACAACTATG
TCTGCCAGTCGGACGACGGCGGGCGGACGTGGCGCCTGCTCCCGACTCCGGCATCCGACTGCGGCGACGAATCGAAGCTG
GCCGAGCTGGCCGACGGCAGCTGGCTGATCAGCATCCGCAATCCCGACCGGGGTTACCGCCGATACGCCATATCGCACGA
CCGGGGCAAGACGTGGAGCGAGGCGGCCGAATGGCGCGACCTGCCCGACCCGGCCTGCAACGGCGACCTGCTCCGCTACT
CGCTGCAGGAGGAGGGGGCCACGCGCAACCGGCTGCTGCACTCGATACCGGCCGACACGGCACAGCGCCGCAACGTCTCG
GTGGCCCTGAGCTACGACGAAGGGCGCACCTGGCCCGTACGCAAGAGCGTGTGGGAGGGTTACTCGGGTTACTCGGCGCT
CACCCGCCTGGCCGACGGGGCCATCGGGCTGCTCTCGGAGGTTGCTGACGGCGAGAACGGCTACAAGATCTGCTTCACGC
GGCTGACGATCGGCTGGCTGACCGACGGAGCCGACGACGGGCAATAG
>igc_K01186_MH0008_GL0038236_183192_unknown_Lipid_Metabolism
ATGAAAGTTGGGTTCAAGCATATCCGAAGCGTGACGCTGCTGCTGGCGGGGTGCCTCGGTATCCTGTCGGCAGGGGCTCA
CGTGAAGCGTGCGGAGGTCTACAATGCCTGTGTCCCGGTGGTTCTGGGCCGCACGCACAACGTCGTGGCCGAATGCTGCA
TCGAGCACGACGGCCTGGTCCCGGCCCGGCTCGATGCGGTCGAGGTGCGCCTGGGCGGCGTGCCGGCGGCGGAGGTGCGC
ACCGTGCGGCTTCTCTACACGGGCACCATGTCGGCCCTGCTCTCGCGCTCGACCTCCTATGCCATGCGGGACGAGTTCCG
GCGGCTGGGCGGAGGACAGCGGTTCTATGCCGATCCGGACTATGCCGTCGAGCAGTCGGCGGCCGCCCCGGGTGCCGACG
GAAGCCTTGCGCTCCGCTCGGGACAGCAGCTGGTCAAGGGCCGCAACTATTTCTATGTGAGTGTCGAGAGCGACATCGAG
CGGGTAGAGGAGCTTTCGCGGCCCTTTACGCTCGAGATCACCGGGATCTTGGTCGATGGCCGGCGCGTCGAGCTCTCCTC
GTCGGGCGACACGACCCACCGGTGGGGTGTGGCTGTCCGCCAGCACGGCGATGACGGCATCTATGCCTACCGCATCCCGG
GGCTGGTCACCACCCCGGCAGGCACGCTGCTGGGGGTCTATGACGTGCGCCACCGCACAAGCCTCGACCTGCAGGAAAAT
ATTGACATCGGTCTGAGCCGCAGCACGGACGGAGGCCGTACGTGGGAGCCGATGCGGATTATCATGGACATGGGGTGTTG
GGGCGGTCTTCCCGAGGCGCAGAACGGCATCGGCGATCCCTCGATACTGGTCGATGACCGCACGGGTGAGGTCTTCGTCG
TGGCGGCATGGACCCACGGACTGGGCAACGACAGGGCCTGGACGGCCGTGGGGGACGGTTACGAACCGATCGAGACGGCC
CAGCTGATGCTCGCCAGCAGCCGCGATGACGGCCGGACGTGGTCCGAACCGCGGAACCTGACGCGGCAGATCAAGCAGCC
CCACTGGAACTTTACGCTGCAGGGTCCGGGTCGCGGCATCACGATGCGCGACGGGACGCTCGTCTTTCCGATCCAGTATA
TCGACTCGACGCGGGTGCCCAACGCCGGTGTGATGTACAGCCTCGACCACGGCGCGACGTGGCATACCCACGGTCATGCG
CGGACCAATACGACCGAGTCGCAGGTTGCCGAGGCCGCTCCGGGCGTGCTGATGCTCAACATGAGGGACAACCGCCGGAC
GGGGCGTGCCGTCTGCACGACGCGCGACATGGGACGCACGTGGGTCGAACATCCCTCGTCGGGGGCTCTGCGCGAGCCGG
TCTGCATGGCTTCGCTGCTGCATGTCCCCGCTTCGGAGAACGTATTGGGCCGCGACCTGCTGCTCTTTTCGAATCCCGAC
ACGACGAAGGGCCGCAACCACCTGACCATCAAGGCAAGCCTCGACGGAGGGGATACCTGGTCAGCCGAACATGCGCTCCT
GCTCGACGAGGAGGAGAACTGGGGCTACTCGTGTCTCTCGATGATCGATTCCGAAACCGTGGGCATACTCTATGAGGCCA
GTACGGCACAATTGCTGTTTCAGGCCGTCAAGCTGCGCGATATCGTGCGCGGAGGGACGGCTCCCGACATCGCCTTCGGG
GCGCTTCCCGAGATCGGGCCGGCCGATGCCGGCTTCGCGCAGGGGGTATCGGCCCTCTGTGCCGGGGAGGTCTCCGGGGT
GCTGATTGCTGCCGGAGGCGCCAACTTCGCCGGGACGCCCGCTGCCGAGGGCGGAGCGAAGTGCTTCTACGACGGCATCT
GGATGCTGCGCGGCCTGAAGGAGGGGAAACCGGCATGGCGCGAGGCCGGGCGGCTTCCCGAACCGATGGCCTACGGCATG
GCATGGCAGCTCCCCGGGGAGCTGGTCATCGCCGGCGGGGCCAATGCTTCGGGCCCGTTGCGGCGTGTGCTGTCGCTTCG
TCCGCGGGGCGGCAAGGTGGTTGTGCGCCAGCTTCCGGATCTGCCCTTTGCCGTCGAGCAGGGGGCAGCGGCCTCCGACG
GCGGGGTGCTCTACCTGGCCGGCGGACTGGCCGACGGGAAGCCCTCGTGCGAGGTGCTGGCCTGCGACGTACGCTCCGGC
GAGCGTGTCTGGAGGCGGCTGCCGCCGCTTCCCGAGCCGTTTGTCCAGCCCGTGGCCTTTGCCTCGGCGGGCAGGCTCTA
TGTCTGGGGCGGCTTCGATCCCGTCGGGCGGCGCGTGGCCGATTACGGCTACTGCTGCGATCCGGCGACGGGCCGCTGGG
AGCGGATTGCCGGACTTCCCGACGGAGGGACGATGACCGGTGCTGCCGGTGCGGTCCTCGCCGACGGACGCCTGCTGGTT
GCGGGCGGTGTCGATCGCGGGGTCTTCTCCGGGGCGCTCGCCCTGGATCCCGCCCGGCAGCGGGCCTATCTTTCGCAGCC
GCCTGCGGCCTACCGTTTCCGCTCTGCACTCTGGCTCTTCGACCCGGTTTCCGCGACGTGGAGCAAGGCGGGTGTTTCGG
GCCGTGCGGCCCGTGCCGGGGCGGCGCTTGCCGCAGTCGGCGGGGGCGTCGTGATGCTGGGCGGAGAGACCCGTCCCGGA
ATCCGCACGCCGCAGGTGTGGCGGATCGACCTTTGA
>igc_K01186_MH0009_GL0010260_4453886_unknown_Lipid_Metabolism
AAAATGCTATTAGTAGTTTTTGTGCTTCTCCTTTCTTCAATGAAAGGGGAAGCTCAGACTGCTAAAAGCAATATTCCTTC
TGGCTTTCCTAAACACACAGTATTCTCTGCAGGTGACAATAATGTAAACAGTTATAGAATCCCTTCTCTCATTGTTGCAA
AAGACGGATCAATAATTGTTTTTTGTGAAGCACGTAGAGAGAGTTGGCGAGATAAAAGCCGTACAGACATTGTCATGAAG
CGCAGTACCGACAATGGCAAAACTTGGTCAACAATGCAAGACCTTACACATGGCTCTACAGGAGCTTTCATGGATCCGAC
CCCATTGATAGACCATACAACAGGAAGAATATTTCTTTTTACTACATTTTGGCCTGCCAAAGATCATTCCGGAGCAACTA
ATCGGGCCATTCTTTTAACATCCAATGATAATGGTAAAACCTGGTCACAGCCTATGGATGTAACTGAAAAATTGGTCTCA
AAGAACCGTTTTATTTACGGATTTGGACCAGGAGCAGGTATTCAGATGACAGGAAAGAAATACAGAAATCGATTAATTCT
GCCTGCCCGCGTTTCTGAAAAAGGTAACAAAAGAGCTCACGACGTAGCGATATTCTCTGACGACCATGGTTTTACA
>igc_K01186_MH0009_GL0061194_40915_unknown_Lipid_Metabolism
ATGAAACGTATAAAACTGATAACCGTCATCCTTCTCATCCTGTTCTCCCTACTTGCCAAGGGAGAGGACAGAATCGGAGT
ACTTCAAATCAACGTCTGGCAGGAAGGTACGTGCGTCCCGGGAGGATTTGACGCTCTTGTGGACAATATCATCGAAAGCG
GGGCCGATGTGGTCTTTATGCAGGAAATAAGGAATTACGGAGGCCGGAGGTTCATTCCTCGACTGATTGAGGCTCTCGCC
CTGAGGGGCGTGACATTCTACGGAGAGGACACCACCTGTGACAGCGGAGTCATCAGCAGGTTCCCACTCGCGCAGGACGG
GAGGAAATGGGAAGGCTGCGGGTCCGTTCAGAGAGTCAGAATCAATGCCGGAGGGCATCCGGTGGCACTATATTCCGCTC
ATCTGGACTATACGAACTATGCCTGCTACTATCCGAGGGGGTACGACGGGAACACCTGGAAGAAGTTACCTGCTCCCGAA
ACCTCAGTGGAGAAGATTCTGGAAATGAACCGGGCTTCCGGGAGGGACGACACCATCAGGGATTTCATCAGGCTCAGCAG
AGCCGACATCGACGAGGGCATCGACGTGATTCTGGCAGGGGATTTCAATGAGCCGTCGCATCTGGACTGGACCGCGCAGA
CAGCCTCCCTTTGGGACCACAATGGAGCAGTCATCCCTTGGGATTGCTCCACAATGCTTTACGAAGGCGGTTTTGAGGAT
TCCTTCCGGGTGGTGAATCCTGACCCTGTGTCCTCCCCGGGCTTCACCTTCCCGAGCGACAACTCCGACTGTAACCCTAT
GAAACTGACCTGGGCCCATGAAAGCGACGAGAGGGACAGAATCGATTTCATCTATTACTACGGGGAAGGGTCCCTCAAAC
CTGTGGACAGCAAGGTATTCGGACCTGCAGGTTCGATTGTCCGGGGAAAAAGGACCATGGAGGAGAATCATTCTGACATC
ATCCCCGTGACAGGCAAGTGGCCGACGGACCACAAGGCAGTCCTCACCACATTCGAGTTCGCCCCAGTGGCACGAATCCT
CACTCCCTCCATCCCGACCATAGTGGACCGGGAGCACAACATCATCTGCGAAATCTGCCTGGAGTCGTTTTCCGGGAAGG
ACGTACTGGAGAGTGTCGGGGTCACCGTCTCGGGAATTGACCCATCGGCCATCCGGAATGCCAGGCTGATGTACACGGGA
ACCAGTTCTGCAATATACTCCCGGACCACATCCTACATACTTAAAGACCAGTTCCGCAGAATCGGCGCGGGGCAGGACAC
CTGGAGACATCCTGCCTTTGCTGTTCAGACAGCATCCTGCAAGGCGGGGAAAGACGGGAGAATCGTCCTGAAACCGGGGA
AAAGCCTTGTCAGGGACAGAAATTATTTTTACCTGAGTCTTGAGGTGGACTCGCGGAAAGTGGACCTGAGCGGGACTTTC
GGGGTGGCAGTGGAGTCCGTGGAACTCAGATGCCCGGTGCAGGACGGGAGCGGCTCTTTACTTCGTCAGGCCAGAATCGT
GTCCGAAGGTTCCCTTGAGGGTCACAGGTTCGGAATCGCACTGCGCAACTACAAGGATGACAATGTCTTCTCCTACAGAA
TCCCCGGACTGGTCACCACTCCTAAAGGGACATTGATTGCAGTGTACGACATCAGGCACACCTCCGGGAACGACCTTCAG
GACAACATTGACGTTGGTGCCAGCCGGAGTACCGACGGGGGACGGACCTGGGAGAAGATGCGAACAATCATCGATATGGG
CGAATGGGGAGGACTTCCGCAGGGACAGAACGGATGCGGAGATCCTTCAGTGCTTGTGGACAGCAACACAGGAACGATTT
TCGTCTGCGCTCTGTGGACGCACGGCCTTGGCAACAGGCACGCATTCTCATTTGCCTCAGAAGGCTACGAACCGATTTCG
ACAGGACAGATGGTTCTGGTGAAAAGCACCGACGACGGAAAGACCTGGAGCAAGCCTGTCAACATCACCCGTCAGGTAAA
GCGCCCCGATTGGAGGATAACCCTCCAGGGGCCGGGACGGGGAATCACGATGCAGGACGGGACTCTGGTTTTCCCGATGC
AATGCCTTGACAGCAAAGGGATTCCAAGCTCAGGAATAATGTACAGCAAAGACGGGGGCGAAACCTGGCACTGCCACTCC
AGAGCCTGTGAGCGCACCACCGAGGCCCAGGTCGCCGAGATTGCTCCGGGAGTACTGATGCTGAACTGCAGAAACGACCT
TCGTCAGGGCAGGGTCGTCTGCGTGACTGATGACCTGGGGAAAACCTGGAAGACCCACCCTTCATCAGGAAGCCTCGTGG
AACCCGTCTGCATGGCGGGGCTGCTGAATATTCCGGCTTCCGAAAACATCTACGGAATGGATATCCTCCTGTTTTCAAAT
CCGGTTTCCGCCCCTGGAAAAGGCAGGAACCACATCTGCATAAAGGCGAGCCTCGATGCCGGGATGACCTGGAATCCGCT
TGACTGTCTGCTTCTGGACGAGGAGGAAGGCTGGGGATATTCCTGCCTCACCTCCATCGGGAATGACAAGGTGGGAATCC
TCTATGAAGGCAGCACCTCGCACCTTGTCTTCCAGCAGGTCAGGCTGAGTGACATTGTGAAAAGCATTCCCGTTCCCTCA
GGGCTGTCCGTCGGGGAAATCTACTCCGACGATATGATTTTCCAGAGGGACGTACCTCTTGAAATTTCAGGAAGGACAGC
ACCGGGTCTTGAAGTGAAGGTCACCCTGGGGCCATCGACAAGGAAATGTCGTTCGGCACAGGATGGAACATGGAAGATCC
GTATGCCGGCACTCAAGGCCGGGACAGGAATACCGTTCACCGTAACTGACGGACGGGACACCCTGAGTTTCAGCGATGTG
GCAGCCGGTGAGGTCTGGCTCTGCTCCGGGCAGTCGAATATGGCTTTTGAGTTGAAGGGTGCCGACACCTTCAGCAAGGA
AGGACTGGTTGACCCGATGCTGAGGTTCTACGACATGAAAAGCCATCTGAAAACCTGGGGGCTGGTCTGGAGCGAAGAGG
ATGCGGAGAAGGTTGCACAGGGAAAGTATTACGACAGGACACGGTGGAACTGCTCGTCAGAGAAGACTGCCGGGGAATTT
TCAGCAGTGGGATATTACTTCGGCAAAATGCTCAGGGATAGTCTGAATGTACCTGTGGGGCTGATCTGCAATGCCGTTGG
CGGGACGACCACCGAGTCATTCATCAGCCGCAGTGCTCTGGAGAAGGTTCTTCCGGGATTCTGTGACGGATGGCTTGAGG
ATGAATCCGTGATGGAATGGGCAAGGGGAAGAGCCCGGGAGAATATGTCATCCTTCAAAGGAGGGTATATACAGCATCCT
TTTATGCCGGCATATCTTTTTGAAAACGGCATCCGTCCACTGGAGAGATTTCCAATCAAAGGGGCAATCTGGTACCAGGG
AGAGTCGAACGCAGAGAACATCCCACTGCACGAAATCCTTTTCAGGACCCTTGTGGACTGCTGGAGGCAGACCTGGGATA
ATCCCGACCTGCCTTTCTACTTTGTCCAGCTTTCAAGCATCGAACGTCCGACTTGGCCGGAGTTCCGCAACAGCCAGAGG
CTGCTCTCGCTGGAGATTCCACATTGCGGGATGGCAGTCTCCTCAGACCTCGGTCACCCCACTGACGTGCATCCGAGGGC
GAAGAAACCTGTGGGAGAGCGACTTGCAAGGCTCGCACTGAGGAATGACTACGGGAAACAGGTCGAATGCCTCGCCCCAG
CAGCCACCAAAGCCTTCCTGAATGACAGCGGGAATGTCACCGTACTTTTCGACAGGCCCATTTCAGTCCCGGGCACAATG
CCCGTGCGCGGATTCAGGATTTGCCTCGAAGATGGGAGCGAAATCCCTGCATCGGCGGAGATTTCAGGATCTGACGCTGT
GATTCTCTCCCTGGATGCAGGCAGACCCGACGCCGCAGCCGACAGCAAAAACACAAAGGCAGACAGCAGAACAGCCATCG
TGAAGGTGAAATATGCCTGGGATCCCTGGACCGATGCGAACCTGACCGGGACCACAGGCCTCCCCGTCTCTACTTTCGAT
ATTGAAATTGGTGAGTAA
>igc_K01186_MH0010_GL0004962_750837_unknown_Lipid_Metabolism
ATGAAACAAATTTCTTGGTTGTTAGGAATTCTTTTATTCCTCTCTCCTTTACAGATGAGTGCTCAAAAGCAGGATACGGT
TGCAGTGCGCGAAACTCGTATTCCGGTATTGATTGAACGGCAGGACAATGAACTGTTTAATTTGCGTATAGATGCTACGC
AAAGTCAGGTGTTGAATGATGTGAAACTTAGTTTCGGCAAAGAAGTGAATCTGAATGAAATAGAGGCAGTGAAACTCTAT
TATGGCGGAACAGAAAGTTCTGAGAGAAAAGGAAAAACTTATTTTGCTCCCGTTGATTATATTCCAAGTAATACTCCGGG
TAAAACATTGGCTGCTAACCCTTCTTATTCTATTTTGAAAGCGGAAGTGAAAGCTCCGAAAAGAGATGTTGTGTTAAAAG
TAGACCAGAAACTGTATCCGGGTGTGAACTATTTTTGGGTTAGTTTGCAGATGAAACCAACAGCTTCTGTACTTGCAAAG
GTATCGGTGGAAATGACAGGAGTAACGATGGATAATCGGACTGCTCCGGTGAAGGTTGTGCGCAAAGCTGATACCCACTA
TATGGGAGTTGGTGTTCGTCATGCCGGCGATGACGGGGTAGCAGCTTATCGTATTCCGGGATTGGCAACTTCTAATAAAG
GTACATTGCTTGGTGTATATGATGTTCGCCACAACAACAGCGCAGACTTGCAAGAATATGTAGAAATAGGGTTGAGCAGA
AGTACAGACGGCGGACAGACTTGGGAAAAGATGCGTATCCCGATGTCTTTCGGCGAACATGAAGGTTTGCCAAAAGCTCA
GAATGGTGTGGGAGACCCTGCTATCTTGGTGGATAGGAAAACCGGTACTATCTGGATTATAGCAGCATGGACACACGGAA
TGGGTAACGGACGTGCTTGGTGGAACTCTCAACCGGGAATGGATATGCACCACACAGCACAACTTATGTTGGTGAAGAGT
GACGATGATGGTAAAACCTGGTCTGAACCGATAAATATTACGGAACAAGTAAAAGATCCTTCTTGGTATTTCTTGTTGCA
AGGTCCGGGTAGAGGTATATCGATGGATGATGGTACGTTGGTATTTGCCAGCCAGTATATCGGAAGTGATAGAATTCCCA
ATGCAGGTATTATCTATAGTAAAGACCATGGAAAAACTTGGCATATCAGTTCATTGGCGCGTACCAATACGACAGAATCA
CAAGTTGCTGAAATAGAACCGGGGGTATTAATGCTGAATATGCGTGATAATCGTGGTGGAAGTCGTGCAGTTTCTACTAC
TACCGATATGGGTAAAACTTGGAAAGAACACGTGTCTTCTCGTACCTCTTTGCAGGAACCGGTATGTATGGCGAGTTTGA
TTAGTGTGAAAGCCAAAGATAATGTGCTGGGTAAAGATATTCTGTTGTTCTCTAATCCGAACGATACGAAGAATCGTCAT
AGTATCACAATTAAGGCAAGTCTTGATGGTGGAGTGACTTGGCTGCCCGAAAATCAATTGTTGTTGGATGCCGGTTGGGG
CTGGGGATATTCTTGCCTGACTATGATTGATAAAGAAACAGTAGGTATATTATATGAAAGTAGTGTAGCTCATATGACTT
TTCAGGCTATTAAACTGAAGGATATTATCAAGACTAAATAA
>igc_K01186_MH0011_GL0013741_754013_unknown_Lipid_Metabolism
ATGAGAAAAATCACGTCTCTTTTGTTGCTGGCGGCCTTGTGTTGCCCCGCATGGGGAGCCATTTCCTCCGTCACCGACAC
GGTATTCATCCGCGAAACCAATATTCCCGTTCTGATAGACCGTCAGGACAACGAATTGTTCCACCTGCGCATCGACAACG
GCGAAGGCAAGAAGCTGGACCGTGTCCTTCTGGACCTGGGTGCAGAAGTTGATTTGAACCAGATAGAAGCCGTCAAGCTG
TACTATGGCGGTACGGAGTGCGTGGAGCGTAGCGGCAAGGGATATTATGCTTCTGTGGCCTATGTGTCGGCCTATACCGT
AGGACAGACCCGTGCGGCCAATCCTTCCTATTCTGTATTGAAGAGTGAAGTCCGTTCGCCCGGCCGTGAAGTGGTGTTCG
ACGTGAACCAGACACTCTATCCGGGCATCAATTATTTCTGGATCAGCCTCCAGATGAAGCCGCAGGCATCGCTGCTTTCC
AAGTTCTCGGCCTCGGTGGCTTCGGTTGAAATTGACGGACAGGCCGCTCCGCTGAAGCTGGCCAACGGTCCGCGTGTCCA
TCGGATGGGCTTCGGTGTCCGTCAGGCGGGCGACGACGGGGTGGCTGCCTATCGCATTCCTGGCCTCGTAACCAGCAACA
AGGGTACGCTGCTGGCCGTCTATGACGTACGCCACAACAACAGTGTCGACCTGCAGGAATACATTGAAATCGGTCTGAGT
CGCAGTACCGACGGCGGGCAGACGTGGGAGAAAATGCAGATACCCATGAGCTTCGGCGAGTATGGCGGACTGCCCAAAGC
ACAGAACGGGGTGGGCGATCCGGCCATCCTGGTGGACAAGCAGAAGGGTACCATCTGGATTATGGCGGCCTGGACGCATG
GCATGGGCAACGCGCGTGCCTGGAACAATTCGGGTCAGGGCATGACGCTGGAGCAGACGGCCCAGCTGATGCTGGTGAAG
AGCGACGACGACGGCAAGACGTGGTCCGAACCTATCAACATTACGGAACAGGTGAAGTCGCCCGAATGGTATTTCCTGCT
TCAGGGACCGGGTCGGGGCATCTCGATGGCCGACGGCACCCTGGTCTTCGCCGGCCAGTTCATCGGTGCCGACCGCATTC
CCTGTGCCTGCATCATCTATAGCAAGGACCACGGCAAGACGTGGCACATCAGCCAGCCGGCCCGCACCAACACCACCGAG
TCGCAGGTGGCAGAAGTGGAGCCGGGCGTACTGATGCTGAACATGCGCGACAATCGTGGAGGCAGTCGTGCCGTAGCGGT
GACCCGCGACTTTGGGGCTACGTGGGAAGAGCATCCCTCTTCACGCAAGGCGCTGGTAGAGCCCGTTTGTATGGCCAGCC
TGCTGCATGTGGCGGCCGAAGACAATGTGACAGGCAAGCCGCTCTTGCTGTTCTCCAACCCCGACAGCCCGAAGAACCGC
CACCGCATGACCATCAAGGCCAGTCTGGACAATGGCCTGACGTGGCTGCCCGAGAACCGGCTGATGCTGGACGAAGGCGG
CAGCTGGGGCTATTCGTGTCTGACGATGATCGACCGCGAAACGGTCGGCATTCTCTACGAGAGCAGCACGGCCCATATCT
TGTTCCAGGCAGTGAAGTTGGAAGATATTCTGAAATAA
>igc_K01186_MH0012_GL0003209_192709_unknown_Lipid_Metabolism
ATGAAATCAATACCAAGAACCATACTTGCAATTCTGCTTACGGTGGCGACTTTTTGTGTCGCCGCTGCGCAGCAGACCAA
TGTTTTTTATCCGGCTTTTCCGGTGCTTACCGGGAGGTCACATAACATCGTGAGCGAAATCTGCATTGACGGAAAACGCG
GAAGCACATTGGATTATGTGGAAGTGGCGTTGGACGGGATTGACCGGAAGGCTGTCAGGAACGTGAAACTGATGTATACG
GGCACCACTTCCGTAATTCCTTCACGTACAACATCTTTCGTCATAAGCGACCGGGTGAAGATGTATGGAGGCGGACAGAA
ATTGTGGTGCCATCCGGATTTCGCCATTGAGATAAGCACGACGCGGATAAAGGACGGGAAGGCATATCTGCCGTGCGGGA
AGGCACTCGTCGATGGGCCTAACTACATGTATGTCAGCATGGAGATCGCCGCGGAGAAAGTGGATTTGTCAATGCCGTTC
AAGGCTGATGTCCAGGCAATTTCGGTGGACGGAAAGCAGGTGGACATTGAAAAGGACGGAAACGCCGTCAGGCACCTGGG
GACTTCGGTGAGACAGGCCGGCGACGACGGAAGCGACTCTTATAGGATTCCTGGGCTTGTCACCACGAAAAAAGGAACAT
TGATAGCCGTTTATGACGTCAGATACGACTCAAGCCAGGATTTGCAATGCAACATTGACATTGGCGCAAGCCGAAGCATT
GACGCCGGCCGTACTTGGGAGAAGATGCGCGTGGTCATGGATTTGGGCGAATGGGGCGGTCTTCCGCAGGCGCAGAACGG
CATCGGGGATCCGGCGGTGCTGGTGGACGAGGAGACCGGCGAAATAGTCGTCATTGCGGTTTGGACGCACGGAATCGGCG
GCCGAAGGGCCTGGTCCGGCGTGAAACAGGGCATGACGCCGGAGGAGACGGCGCAGCTGATGATCTGCAGTAGCAAGGAT
GACGGCAAGACTTGGTCCGAGCCGGTGAATATCACGTCGCAGATCAAGCAGCCGGAATGGTATCTGACGCTGCAGGGCCC
TGGACGCGGCATTTCCATGCAGGACGGAACATTGGTGTTCTCGATACAATATATCGGGACAGACAGGATTCCGAATGCGG
GCATAATTTACAGCAAGGACCATGGCAAGACCTGGCATATGCACAACCACGCATATACCAATACGACCGAGGCGCAGGTG
GCAGAGGTGAGTCCGGGCGTGCTGATGCTGAACATGAGGGACAACCGCAGGACCGGCAGAAGGGTCTGCACCACGACCGA
CTTCGGCAAAACGTGGACCGAGCATCCGTCGAGCGGCCATCTTGTCGAGCCGGTGTGCATGGCTAGCTTGATAAACGTGC
CGGCCGGTGACAATGTTTTCGGAAGGGATATCCTGCTTTTCTCGAATCCGGCGACCACGAAGGGCAGGCACCACATGACC
ATAAAGGCCAGCCTTGACGGCGGCAACACATGGCTTGATGCGAATTCCCTGCTGCTGGACGAGGAGGAACTCTGGGGTTA
TTCATGCATGAGCATGATCGACAATGAGACTGTAGGCATCCTCTACGAGGGCAGCACTTCACAGCTCGTGTTTCAGGCAA
TCAAGTTAAAAGAAATAATTAAAGAAATGAATGATACTATCAATGCCGAAACTCTTGGCAAACCGACAGAAGCATCTGAA
GGATATTTAAAGGGAATCTCCGCACCTTTCTGCGGCAGTCTTTACGGACAGGTAATCACCGCAGGCGGAGCAAATTTTCC
GGAAAAACCGGTTGTAGAAGGAGGATTGAAAAAATTCTACAAAGACATATTTTCAATTTCGCAAAATGGAGAATGGAAGG
CCATTGGAGAACTCCCGACAGCATTGGCTTATGGTTGCACATTCTCTCTGGAGGACAGGGTTATATTCGCTGGAGGAAGC
AATCTTGAAGGGACCGTTGACAGTGTTTGTTCAATCAGCATAAATAACGGAAAAGCATCAGTAGAGAATCTCGATGCTCT
CCCTGTGAAGATAGACCAGGCAGGCTTTACAAATATCGGCAACAGTCTTTACATTGCCGGAGGCGTAGCAAATGGTATTC
CATCTTCGTTAGTTTTTAACGGAACCTTTAACGGCAAGAACGTCATTTGGAAAGAAATAAGCAGACTTCCTGAACCGATG
GTACAGCCCGTTGTTTTCGTAAATGGCAAGTCATTGTATGTATGGGGAGGATGCAATCCTGCGACGGGCGATGTGATCAG
TAAAGGATATATGCTGGATATGGAAAACGGCGAGTGGAAGGACGTAGCATCCGTTCCCGAAAACGGGACATTTACAGGTT
CAGCGATTTCCGTCGTCAACAATAGAGCATATGTAACAGGAGGCGTGAACAAGGAGGTGTTCAGCAAGGGTATCAGAGCT
ATAGGAGATGAAAAGAAAGCATATATGACAATGCCACCTGCCAATTATCGGTTCAATAGACATATCTGGGAATTCGACCC
GTCTGCAGAATCTTGGAAAAGCCTCGGGGAGTGCGGCAAAACAGCATTGGCTGGAGCAGGTATGATTGCAATAGGCAACA
ATCTCTATATTATAGGAGGCGAAATTAAACCTGGCGTAAGGACGCCTGAATCCTGGATAATCAACATTAAATAA
>igc_K01186_MH0012_GL0011236_50714_unknown_Metabolism
ATGAATAAGAAGATATCAATATCCCTACTTTACCTCCTCATCCTCGCTGGTACGGCACACGCAGCCTTGCGCGTCACCGA
CCTGCGAACAGAGCAATTGAAGAATCCACTGGGAATCGATATCCGCCACCCCCGTCTAGGCTGGCGGATCGAATCGGACG
AACAAAATGTAATGCAGACCGCCTATCATATTCTTGTAGCCTCCTCCCCTGAACTCCTGGCACAAGGCAAAGGAGACTGC
TGGGATTCGGGCAAGGTGAAAACAGACGCTTCCCAATGGATCACTTATCAAGGTGAAACGTTGAAGCGTAACACCCCTTA
CTACTGGAAAGTAAAAGTCTATACCCATACTAATGAAACCGACTGGAGCGAACCCGCCTCCTGGAGTATGGGATTACTGA
ATGAAGCAGACTGGCAAGGGCAGTGGATCGGCCTGGACCGCCCCGCCCCCGGTGACAGCGAGACACAATGGAGCCGCCTT
GCCGCCCGCTACCTCCGCAAAGAGTTTGCACTGACCAAAGAAGTGAAACGAGCTACAGTACACATTGCTGGTATGGGACT
TTACGAACTCTTTATCAACGGTCAGCGCATCGGTGAACAAGTCCTGGCACCTGCCCCTACCGATTACCGGAAAACTATCC
TGTACAACACGTATGACGTCACCCCCCAACTCCAAAAAGAAAATGCCATCGGTGTCATCCTCGGCAACGGGCGCTTCTAC
ACCATGCGCCAGAATTACAAACCCTACAAGATACCTACTTTTGGCTATCCCAAACTACGTCTGAATCTGATTATTGAATA
TACGGACGGCAGCAGACAGACAATCGCCTCGGACATTTCCTGGAAACTAACCACCGAAGGCCCTATCCGCAGTAATAATG
AGTACGATGGCGAAGAATACGATGCACGCAAGGAATTAGGAGACTGGAATCGGACAGGCTATGATGATACGAATTGGATA
CCCGCCGGGCGCGTCAGTATTCCCTCAGGAACCTTGCGTGCGCAAATGATGCCGGGCATGAAAGTAACGGAAAGCCTGAA
GCCTGTTTCTATCCGAAAACAGGGAGACAAACACATTTTGGACATCGGTCAGAATATGGCAGGATGGCTACGTATTCGTA
TCAAAGGCCAGGCAGGAGATAGTATCCGTCTCCGCTTTGCCGAGCGCTTGCAAGCGGATGGCGAAATTTTTACGAAGAAT
CTGCGCGACGCACATTGCACGGATATATATGTTGTCAGCGGACGTGAACCACAAGATACCACCTGGGCTCCCCGCTTTGT
ATACCACGGTTTCCGCTATGTGGAAATCAGCGGTTATCCCAATGCCAAGACCGAAGATTTTACAGCTGAAGTAGTAGATG
ACGAAATGGCTCATACCGGGACCTTCACCTGCTCAGATGAAACACTCAATCAGGTATTGCACAATGCTTTTTGGGGTATC
CGCAGTAACTACAAAGGTATGCCCGTCGACTGCCCGCAACGCAACGAACGCCAACCTTGGTTGGGAGACCACGCGATGGG
TTCCTGGGGCGAAAGCCTCTTTTTCAACAATCATGCCCTATACAACAAATGGACACGTGATATTCGTGAAGCACAGCGTG
AGGACGGCTGCATCCCGGATGTAGCTCCGGCCTACTGGAATTACTATTCGGATAATGTCACTTGGCCGGCTACCCTTCTC
CTGGTATGCGACATGCTTTTCACCAACTACGGTGACCGGCGCGCAATCGAAGAGAATTACCCGGCTTTAAAGAAATGGGT
ATCTCATATCCGCGAGTATTACCTGACCAAGGAATTCATTATTACCAAAGACAAATACGGTGACTGGTGCGTACCTCCCG
AATCTTTGGAAATGATTCATAGCAATGACCCTGCCCGCAAAACGGATGGTGCGCTTATAGCTACTGCCTACTATCTGAAA
GTCCTGCAACTGATGCATCGTTTTGCAAGCCTGCAAGGTCTAACCGCCGAAGCCGAAGAATGGGGAGCACTGGAAGGCCG
GATAAAAGATGCCTTCAACGCACGTTTCCTTCATGTGAAGGAAGGTACTTCCCCCGTACCCGGACATACTTTATATCCGG
ACAGCATCTTCTACGGTAACAACACGGTTACCGCCAATATTCTGCCGCTTGCTTTCGGACTTGTCCCCAAACAGTACATG
GACGAAGTTGCCAAGAATACCGTGGCTACCATTATCACTACCAATAAAGGACATATCAGCACCGGAGTCATCGGTACACA
ATGGCTGCTACGCGAACTAAGCCGCCGTGGTCATGCCGATGTCGCCTATCTTCTGGCCACTAATAAGACTTATCCTTCGT
GGGGATATATGGCCGCGCAAGGCGCCACCACCATCTGGGAACTCTGGAATGGCGACAAAGCAAATCCCGGAATGAACAGT
GGAAATCACGTCATGCTCTTAGGCGACCTGCTTCCCTGGTGCTTCAACAATCTGGCAGGCATCCGTGCCGACCGTTGGAA
GCCCGGCTATAAATATATCATCTTCCAGCCTGCCTTTGACATTCAGGAACTAAGCAATGTAGATGCCTCCTACACAAGCA
TCTACGGAAAAATAACCAGCCGGTGGAAAAAGACCCCGACACATCTGGAATGGGACATTGAACTCCCCGCCAACACTACA
GGCGAAGTATATCTTCCCGGCGGGCGGAAAGAAATGGTAGGTTCGGGCAAGCATCACTTCAGTGTAGATATCCCTACCCG
GAATGTAGCTATCCTGAGTGACGAGTTCCTATATGAGAAAGCCTCCTTCCCGGAATGTCATGGAGCCACCATCGTAGAAT
TGAAAAACGGGGATCTTGTCGCTTCGTTTTTCGGCGGTACCAAAGAGCGCAATCCGGATTGTTGCATCTGGGTGTGTCGC
AAGCCGAAAGGTGCCAAAGAATGGACTTCTCCACAACTCGCTGCCGACGGCGTATTTTCAATAAAAGATGCGCAGGCAAC
CTTGGCAGGCATTGATTCCACTTGTACTCCTGTGACAAATGCCCGGGGAAAACTGGTTGCCCGCCGGAAAGCTTGCTGGA
ACCCGGTACTTTTCCAGATTCCGGGAGGTGATCTGATTCTCTTCTATAAAATAGGCTTGAACGTAGGCGACTGGACGGGC
TGGCTCGTGCGCTCTCGCGACGGAGGAAAGACCTGGAGTAAACGTGAACCGTTGCCGGAAGGATTCCTCGGTCCTATCAA
GAATAAACCGGAGTACATTAATGGTCGTATCATCTGTCCTTCCAGCAGAGAAGGTGGCAAGGGATGGCGCATTCATTTCG
AAATTTCCGATGACAACGGCAAGACCTGGAAGACAACAGAATCACTGGCTGCGGAGCTTTCCGTACTTACTCAGCACCGT
AAAAAAGGAGGTGTCAACGTAGATGATCACGAAGGTGGCGAAGCCGTCAAAGGTGAAGGTCCAAAACCAATATATGCGAT
ACAGCCCAGTATACTGATGCACAAAGACGGAAGATTACAAGTATTGTGCCGCACACGCAATGCCCGGATTGCCACAGCCT
GGAGCAATGATAATGGCGATACCTGGAGCAAAGTAACACTTCTGGATGTTCCGAATAATAATTCGGGAACGGATGCCTTA
ACATTACAGGACGGTCGCCATGTACTCATCTACAATAATTTCTCGACACTACCCGGCACTCCCAAAGGACCTCGAACTCC
TCTCTGTGTAGCCATTTCAGAAGATGGTATAAATTGGCAACCTGTGCTTACATTGGAAGACAGCCCTATCAGTCAATATT
CCTATCCAAGTATTATTCAGGGAAAAGATGGTAGGCTGCATGCTGTTTATACATGGAGAAGGCAGCGAGTTAAATATGCG
GAAATAGATTTATCAAAACTTCGATAA
>igc_K01186_MH0012_GL0043351_988446_unknown_Lipid_Metabolism
ATGAAGAAAATTCTATTCTCTCTCGGCATGTTGCTGCTCACCATTGCAGCCTACGCCGACGGCACAATCCTGTTCAGTAC
GGCGAATGGCAGCATCGACGTTCCGCCTTATCGCATACCCGGCATCACCTGCGGCCACGGCGGACGACTCGTTGCGAGTG
CGGCGCGCCTTGTCTGCGGCACCGACCCCGGCTTCGGACGCGTCGACTGCGTGGTGAAACTGAGCTACGACAACGGCAGA
ACGTGGAGCGAGCATGAGATTGACGTGGCTTGTGGCGACACTTCGTTCATCAACGCCCATAAGACTCCGATGGAAGCTGC
CTACGGCGACCCGGCTGTCGTGTTGGATCGCGAGCGCAACGAGGTGCTCATCATGGCTGTTGCGGGCTGTACGGTGTACG
GCAAGCCCAGCACAAACAGACAGAACCCGAACCTCATAGCCGCAATACGTAGCACCGACGGCGGACGCACATGGCAGAAG
CCGGTTGACCAGACCGAGGATATATACGGCTTGTTCGACAAGGGCAATGTCGTGGACGCCGCCTTCGTCGGCAGTGGCAA
GCTGTTCCAGAGTAGAGTGGTGAAGGTGGGCGACTACTATCGCATCTATGCCGCACTCACGGCGCGCCCCAACGGCAACC
GCGTGATATATTCCGACGACTTCGGACGCTCATGGCACGCTCTCGGCGGCGCTGCTGCTCTGCCCGTGCCCGGCGGCGAC
GAACCGAAGTGCGAGGAACTGCCCGACGGTCGTGTGATAATAACCAGCAGAGCGTCGGGCTGCCGACTGCTTAACATCTA
CACCTACAGCAACACAAAGACCGGCGAAGGCTGCTGGGACAAGCCCGAGAAGGCTACGATGGACGGACTCGCGCTCGCGC
CGAGCACCAACCCCACAAACGGCGAGATGCTCATCGTTCCAGCCATGCGCAACAGCGACGGCAAGCCGATGTACGTAGCG
CTGCAGTCGGTGCCTACGGGCACGGGTCGCAACAACGTTAGCATATTCTATAAAGAACTTGCCTCACCCGACGACATGCG
CAACGCGAAAGCCTTCGCTGAGGGATGGGACGGATGCTATCAGGTAAGCACCACGGTGTCGATGTACAGCAGTATGGACC
TGCAGGCAGACGACCGCATCGCGTTCTTCTACGAGGAGACGCTTACACGATGGGGCACAAAGCCCAACCCCGTCAGCACA
AGTTTCCCGCAAGGCGAGGGCGAGCACAACTATGACGGCTGCGAACTCGTGTACAAGTCGTTCGACCTGGAGACGATAAC
AGGCGGAAAGTATTGCGTCAACCGACGCATCAACCGCGGCAAATTCCTGAAAGCCTACTATGAGGACATCGTGGACAGCT
TCGTGCTGACTGCCGCGCAGAAAAGAAAGGTGAAGGATGTGATAAAGCGCCTGCCTGCCGAGCCTACATCTGCTCAGATG
GATGCGATATTGAAAGGCGAAGTGCGATAG
>igc_K01186_MH0012_GL0043768_957952_unknown_Lipid_Metabolism
GTGTCTTTTTTGGAGGAAATTATGAATAAACAAAAAATTAAAAAAATTTGCTTATCCGTATTCAGCGTTGTTATTATTGC
GTTAATAATAACAGCCATTATTTATTTGTCAATGCTCGGCGACAGCTCGAAAATTAAATTTGAAGATAAACCGAGCCCTA
CTGCTACATCAAATCAGCCATTTATCAAAGACGTAAGCGCAGGCAGCGAAAATTTCAGAATTCCGGCTATTATCACACTC
GACAGCGGCAGACTTGTAGCGGCAGTTGACGCAAGATATGACAGTACCGCTGACGGTGGCGGATTGGACACGGTAGTTGC
ATACAGCGACGATAACGGCAAAACTTGGCAAAGCTATACAGCTAATTTCTTTGGCGATAACGGCAATAAATTTCATAAAA
AGTCAACTTCGTTTATCGATCCCGAATTGTTAACGGACGGTAAAAATATATGGATGATGACAACCTTTTATTCGGGCGGT
GTGGCTCTTTCGAAATATACGGGATTAAATCCTGCCGTTGATAAATCCGCTTTTGACAATGACGGAATGCTGTTGCTTTC
CAAAAACTACGGATTAAGCTATAAGTACAAGGTTGATGTTGAACGCTTTGAGAACGGATATTCGAGGATTTTGAAAAATA
CAGGTGAGGATACGGGATATAAAATCGATGAATTTTTCTTCTTGTATGATAAGAATAACAATAAAATAGGTAATATCTTC
TATGTAAAAACAAGATCTGTATTTTCCGTTGTTCCGACAACGTTTTTGTATATGACGAAATCGGTTGACGGCGGCGAAAC
CTTTGGTTCGCCTAAGCTTATAAATGCTAAAAAAGCTGATGAGCCGTTTTACGGTGTCGGACCGGGCAGGGGAGTTGTTA
CCTCCGACGGTACTATGATAATGTCGGCTTATTTTGCAAACATTAAAAAAGGACTTCAATTTTCATCGTTTATTTATTCG
GAGGATGGCGGTAACACTTGGCAGAGAAGCGAAAGCTTGCCGTCAAACGAGCAGTGTGAATACTCAGGCGAAAGCCAAAT
TGTAGAGCTTCCAAACGGTAATTTGCGTTGCTTCTTCAGAAACAACAGTAACAGACTTTGCTATGTTGACGCAGCAAAAG
AAAACGGAAAATACATTTGGAGCGATATTGTCATATCGGACGTTGAAATCACAAGCAGCTGTATGCTGAGTGCAATCGGT
GTAAATAACGACGGAAAGAATTATATTCTTATTTCGTGCCCGACAGGTACGGAAACAACCGATAAGGGAGAAACAAAACA
CGTAAGAGCCGACGGCAAAATCTTTGCTTTTTCTTTGGATGATGAGTGCAATATGACTCTCAAAAACACAACTTCCGTTA
AAAAAGATGCGTTTATGTACTCTTGTATGTCACTTACAAAAGACGGAAATGTTGCAATTACATACGAAAGCGAAGTCGGA
GAAATAACTTTTGCAATATATCAAATTGACAGCTTAATCGGACAATAA
>igc_K01186_MH0012_GL0056750_1347393_unknown_unknown
ATGAGTATTTTAATGAGGGCGATTATGGAAAAAATAAAACGGCGCGGTGAAAATTACACCATACCGCAGATAGATTTAAG
CGTTGAACCGAAAAACACAAAAGAGGAATTTAAATATCTTTACGAAAATGTCACCGTTGAGAAAAAGGGCGGTTATCTCG
GGCACCCCGATTCCGTGCTTTTAAAGGACGGGAGTATACTCGTCTTTTTCCCGGAGGGTCACGGCAAGGGAAAAACTCTT
TCAAAAATCAGCCGCGACGGCGGCAGAAGCTATACCGAGGAAATCAAAAATCCGCCGAAAAGCTGGGAAAATTCGCGCGA
GACTCCGACGGTTTATCGTCTTGAGTTCTCCGAGAGCGACACACCCGACAAGCTGATAATGATAAGCGGAAACCCCATAT
GGGGGCGCGAAAAGTCGCGCGGCGGCTTCGACTGTTCGCTCTCCTCGGACGAGGGCAAAACGTGGAGCGAATATGAGAGC
TTCTTTACGGAAAAGGACGAGGTTACGCACTATCCGATAGTGGCACTCAGCTCGCTGACAAGACTCCGCGAAAACGGAAA
ATTCGTCGATAAATGGATGGGACTTTTCCATGAGCGCGATTTTGTAAATTATAAAACCGTACTGTCTTTTTCAAAGGACG
GAAAAATGATGTGGACAAAGCCCGAACCGTATTTTTCCGCGTATAGGGACATTGAGAAAAGGTCGCAGATGTGCGAGGTC
GAGTGTGTCCGCAGCGATATGGGCAGGGGCGACGAGCTTATGCTTATAACGCGCAGCAATTCAAAAAGAATAAATTCCCT
TTTGAGCTTTTCCCGTGACGAGGGAAAAACGTGGTCAAGGCCCGTTGCGGCTCCCGCGTCATTAAACGGCGAAAGACACA
AGGCGGAGTATCTGCCGGACGGCAGACTGTTTATAACATTCCGCTCGATAGAGCGTGATTTGCGTAAAAATCTGAAACAC
AGCGAAAATAAGCTCCGCGGATGGTATTCCGAGGGCTGGGTTGCGCTCGTGGCGGATTACAACGACCTGAAAAACGGCGG
CGAGGGAGATTACCGCATCAAGGTCGCGCATACATATCTTGACTCGCAGTCTGAGCCTTGCGTTGCGGCAAATGCCGACA
CGGGCTACTGCGGAAACGTCATTTTGCCCGACGGTACTGCGGTTATCTGTTCTTACGGTATCTTTTCCGTTGAGGAAAAA
AAGGACGGTGTTTACTCTACCGATAAGGGCAGAAAAAAGCGCAGAACGTATATTATTTCAAAAAGAATAAACGTGAAGGA
TGTCGAAAAATTACTCGGCAGATAA
>igc_K01186_MH0012_GL0078186_3184017_unknown_Metabolism
CGCTATCGCCAGTCGCTGGACAAAGGCTATACCTGGTCCGACATCCAGACGCTGATCGACGAACCGGGGACCTTTATCCG
TCAGCCCATTACGGTGCTCCCCAATGGCGACTGGGTCTTGCCGATTTTCCGCTGTGCCGTACAGCCTGGTGAAAAATGGG
TAGGCGACCACGATACCTCAGCTGTCAAAATTTCCCACGATAAAGGCAAGACGTGGGAAGAAGTCACCGTCCCGGGCAGT
GTTGGCTGCGTCCATATGTGTGTCAATGTATTGCCTGCTGGCACTTATGTCGCACTCTACCGCAGCCGTTGGGCCGATTA
CATTTATCGCAGTGAATCGAAAGATGGCATCCACTGGACGGAACCGCAAGCGTTGTCGCTGCCCAATAACAATTCGTCCA
TTCAGGCAGCCTCTTTGAATGATGGCAAGCTGGTCATGGTATTCAATAATATCAATGCCGATGACAGCGAACAGCGCCGC
GCTTCGTTATATGATGAAATTGAAGACGATGTCGTCACTGATGAAGAACGCCGGGTCTTATCCGATGTTCCTCAGGACCC
GAAAGGGCGCAAAGCCGTTTGGGGAATCCCGCGGGCACCGATGACCGTAGCCATTTCGGAAGACGGTGGCAAAACCTGGC
CGTATCTCCGGAACATCCAGGAAGGGGACGGCAATTGCCTGAGCAATAACTCTGTAGAAAAGAAGAACCGTGAATTATCG
TATCCTTCCATCAAGCAGGGCAGGGATGGCAAAATCCACGTCACCTATACGTATTATCGGCAGACCATCAAATATGTTTG
CCTGACAGAAGATTGGATCAAAGGAAATCACTAA
>igc_K01186_MH0012_GL0088980_3878956_unknown_Metabolism
TTCAGGCATGGCGGAAAAATCACGCTGTGCTACAAAAAAGGCGCGACAATACCGGCATGGAAAACGCTCGCTATATTTTC
GTATGACGACGGATTCACATGGACTTCCCCGACTGAGCTTGTACCCGGAGACGAGAGCGGCGGAAGAGGTCCCGTGAAAG
ACAAACCGCGCATCATGTCCGACGGAACAATAATTGCCGGAGCATCTCACGAGACGGATTCAGCGGACAGCGAGTGGCGT
GCGTTCATTGACGTTTCACATGACGGCGGCGTAACATGGCATCGCGGAGATTATTTGAACGACGGGATAAAAACCAAGCT
GATTCAGCCGACGCTGTGGGAAGACGACAATGGCTGTCACGCTCTCATGAGGTCGAAAAACGGAGTAATATACCGCTCCG
ACGCTGACAAGACCGACCTCAAGTTCTGCGAAGCGTATCCAACCGACATACCGAACAACAACAGCGGTATCGACCTTGTA
AAATCCCCCGACGGCAGACTGTTCCTCGTGTGCAATCCCGTAAATACGACAGCGCGCTCTCCCATATCTCTTCTTGTGTC
AAACGACGGAGGTGAGCATTTTACACTTGCCGATGAGATAATGCGTGAGGACGGAGGAGAGCTGTCATACCCCGCCGTTA
TCTGCTCTGACGGAGAGCTGCTCATCACCTTTACATATAACAGAAAATCCGTTATGTTCGTTCGTGTCAAAATTTAA
>igc_K01186_MH0012_GL0094871_84374_unknown_Lipid_Metabolism
ATGAATTTAAAAAAACTGTTTACTATGGCAGCGCTTACAGCGTTATTGCCAGTAGTCCTGGCCAATAACCAGACTACAAG
TAGTATTGCTACTAATTCTCAATCAACCACGGCAGAAAACAATGCCCCCAGCTCTTTTATTGAGTTTAATGGTTCCGATC
AGTATATGATGATTCCTCATCATGCCGATTTCAACATAACGACTACTGAATCATTTACCGTTTCATGCTGGGTAAAACGA
AATGTTTTAGAAGCAGATACCCGTTTCGTCGTGAAACGTGTAAAAAACAATGCCACCATCAAATCGGGATATGAATTATG
GGGAAATGGCATAAGTAGTCAATTTTTCGCTGTGAATAGTCCCAATAATACAGGAGACCACAATAATTCCGTATCTGTCT
ATTCAAATATCCCCGGATATGCAGGTGAATGGCACCACATCGCTTTCGTCATTGATCGCACAGCAGGTATCATGTACGAA
TATCACAACGGTACAGCAGTTGCCAACAGCGGAATCAAGCCCATTGCTCCTTGGGAATGCACTAATACATATGACGTTCT
TGTCGGAGCCGGATTCTCTGAAGAAGACACACCTAATTATTTCCTTAACGGTGCTATTGGCGGTTTGCATTTCTACAAAC
GGGCTCTTTCGGCAGAGGAAATCACTGCAGATGCAACGGCCGAAGTAGGCCCTGAGACAGACGGATTGGTGGCAGCCTAT
GATTTTCAGAATATTACAGGATTAAGAGTAACAGATATCAGCGGAAACGGACATACCGGCACATTAGTCGGCTTTACAAC
CGAACTTCCGGAAATCACCTCGGTAACCCTTGCCCAGAACAGCAAATTTACCGGACGTGGAAATCCATACGATCAGATCC
TTAAAGCAACTGTAACAATGGGAGGAACAGACGCTACACAGGCATTACATTCTGTGAAAATGAATTTAAACGGAACGACC
AATTTAGCAGATATCACGAAAATAAAAATCTATAAAACATCCGAAAACAAATTCGATGAACGCACAGCCCAAGATGCCAT
TTTATTAGGTGAATTTGTTCCCGCTGAAGGTGATATGACATGCGAATTTACAAATGCAACCATCCAATCCGGTACAAGCT
ATTTGTGGATATGCGCTGAAATATCGGAAACAGCAAACGAAGGTTCAAAAATCGATGCAGAACTGCATGAAATAACCACT
GAAAGCCAAGCTTTCGAAATCGAAAATCCCGCTCCAACCGGAAGTCGTGAAATATTGCTGAAACGCCGCCTGGTATTTGC
CCCGGGTGATTATGATTCAAAGAACTGGCGTATACCGGCATTACTTCAACTTTCAGACGGCACATTATTAGCAACTACCG
ACAAACGCAAATATAACGAAACAGACCTTCCGGAAGACATTGACATCGTTTCGCGTTATAGTACCGACGGTGGTCTCACT
TGGAGTGAACCTGTAACCATTGCTGAAGGTAAAGGATATAAAAAAGGATACGGTGATGCAGTTATCGTTGAGGCAGCCAA
CGGCGATGTAGTGTGCGGATTCGTTGGTGGAAACGGACTTTGGGCCTCTTCCGCATCCGACCCTCAATGGTCGTATATCA
CTATCAGTCATGATAAAGGACGTACTTGGGAAGAGCCTAAAAACGTTACAGATCTGTTATGGGGAAGCAATTGTGATAAT
GCAGAACGCAAGGCCTTTACCCACTCTTTCTTCGGTTCCGGAAACGGTTTACGTCTGACTCGCGGAGAACACGCAGGACG
CATCATGTTTGTTGCAGCAATGGGCTCCGGAAACCAGTTACACAATTATGCCGTTTATTCAGACGACAATGGTGCTACCT
GGACAGTATCAGAACGTGCATTCAGCAATGGAGATGAAGCGAAAGTGGTAGAACTCAATGATGGCCGTGTATTAATGAGC
GTTCGTCAAAGCGGTTACCGTGGTTACAGCATCTCTACAGACGGTGGAGAAACCTGGGGAGCCCAATCAAACTGGAACGA
AATCAATACCAATGCCTGCAACGGTGATATCATCCGCTATACAGCAACAGATCAAGGCTTCAATAAAGACCGTCTGTTAC
ATTCCATTCCTAATTCTTCTTCACGCCAGAACGTAAGTATATTTATCAGTTATGATGAAGGGGAAACATGGCCGACAGTA
AAATCCATATGCCCATACAACTCTGTATATTCATCTCTCACCATCCTTCCCGACGGTACAATCGGAGCATATGTAGAAGA
AAATCCGGAAGGAGCCTGCTCACTCTATTTTATGAATTTCTCTCTGGAATGGCTGACTGATGGCCAAGATGTATACACTC
CTGCCGGTGAAATTCTGGAACAGGTAGAAACTCCTGTTTTCGATCCGGCCGGTGCGCGTTTGGAAGAGGGAGAAACATCT
GAAGTTACAATCACATGCAGCACTCCGGATGCCGTAATCTATTATACATTGGACGGAACAATGCCTAATGCCCAGTCGGA
AGTCTATACAGAACCGATTTTAGTATCTTCGGCAGTCACCATCAAAGCAATAGCTATCAAAGAAGGTATGACCAACAGTA
AAGTTGCAACAGCAGAATTCACATATCCTGCCTATTGTACTCCGGATTATGAATCAAACCACACCCGCTATCTGACCTCT
ATATCTGTTACCGATGGTACCAATGAATTTACAAGCAGTCAGATTCAGACTGCAAAAACTCCCCGTCCGGTATACGTTGA
CAAAACAGATGAAATAATCTCCACTAAAGCCGGCGCAACGCTAAATCCGAGTACGGTATGGAACTTTGAATGGATGCATG
CTTATGTATATGTAGATTATAATAAAGATAAAGAGTTCGACATCACCCTCAACGCAGACGGTAATAATGAAGGGGAATTA
GTATCATATACATTCTATTCAGAAGACGGAGGTGCTGATGGCACAAATAGTTTAGGAGACCAGAAAAAAAATAATGTTGG
AGCCAATGGTGCTCTCCCACGTTTCATTCTGCCGGAAAATCTTTCAGCAGGCGACTATCGCATCCGTTTCAAAATTGACT
GGAACAGCCTTGCTCCTTGTGGAAGTGTCATTTCCGGAAACCATATTGCAAGCAATGGAGGAGCTATTGTCGATTTCACC
CTTAGAATTGAGTCGGGAGATGTTGCCGTTAAAGACGTACAAGACGTTCCGAAAACAACATTTACCGGTGTAACCGGAGG
TATTATGGTTCAAGGACAAGATTGTACAGCCGATATATACGATGGACAAGGCCGTCTAATTATAAAGAAAGCAGTTACAA
ATGGATCGTTTGTTTCCCTTTCTGCCGGCTTCTACATTGTCCGTAATGGAAAAGACAATGCAAAAGTAATTGTAAAGTAA
>igc_K01186_MH0012_GL0109369_32918_unknown_Lipid_Metabolism
ATGAAACATTACATTTCTTTGATTTCTATTTTGGTTCTGATGAGTATTCTACCGCTTTGGGGACAATCGGGACAATCATT
GGTACTGAATGGTACGGATCAATTAATGAAAATCGCTTCTCATGATGACTTTAACGTCTCGGCAGAGGAGAGTTTTACCG
TTGCGTGTTGGGTCAAGGTAAATCGGTGGTTAGATGGTCAACGGTTCGTTGCAAAACGGAGTATGACCGGTACTCCCAAA
AGTGGATATGAATTATGGGGTGGACAAAGTTCAAGTAAATTTTATGCGAATAATGCTCCAAATACTGCTGGGAATCATGA
TAATTCTATGAGTGTATGGTCTACAGAATTTGGCAGTTTGGATACTTGGGCGCATGTTGCTTTTGTAGTGGATAGAGTAA
ATGGAAAAATGTATCTATATCATAACGGAAAGCAGGTTGGAAATTCCGGTATAAAAGATATTGGCCCGTGGTATGTGGAA
AATGACTATGATGTTACTGTAGGAACCGGACGAGCTTCTGCAATGGAATATGCATATTATTTGAAAGGTGAAATTGATAA
TCTCCGTTTTTGGAAAAGAGCGTTGTCATTGGAGGAAATCAATGCAGATAAGGTAGATGAAATGCCTGCATCGGAAGGAT
TGGTCGCTGCCTATGATTTTGAAAATATTGACGGATTGACTGTTCCGGATGTCAGTGGAAACGGGCACAACGGAGTACTT
GTGAATTATCCGGTTGATGGTCCTTGTAAAGTAGCTTCAGCTTCTGTTGTGCAGGATTCTAATTTTACTGGGCGTGGTAA
TGAGGATGAAGTGGTGCTAAAGGCGGTGTTGGATATGGAAGGAACGGATCCGGTTCAGTGCAATAAACTTACCTTGAACA
TGGATGGAACTACAAATGTACAGGATGTGAAAAGCATTAAGGTGTATTCTACTGGAAATATAAATAGTTTTGATGCTCGC
TATGCTGCTGTTACCGCTACTTTATTAGGCAGTTGTAAGCCTGCTTCCGGAGAGATAAATTGTGAACTTACAGGTGAATT
GACTTCGGGAACCAATTATTTATGGATTACATATGATATAGCTGATAATGCAACAGAAGGGAACAAAGTTGATGCAAATA
TAGTTTCTATCACTACTGCAGATGAAACATATGCTTTTACGGAAGGTTCAGTTGAAGGGGAACGTACTATCTTATTGAAG
CGTAAACTGTTATTTGCACCTGGGGATGCCGGTTCAAAGAACTATAGAATTCCAGCGATTATTACTGCTGCAGATGGTTC
TTTGGTTGTTGCAACAGACAAGCGTAAAAATAATCAAGGTGACTTGCCTGAAGATATTGACGTGGTTATAAGAAGAAGTG
AGGATGGAGGTATCACATGGTCCGAACCGCAAACTATTGCTGAAGGAACAGGAGCACGTAGAGGATTTGGCGATGCCGGT
TTAGTACATACGACGGAAGAAAATGGCCTTCTTTGTATTTTTGTAGGTGGTGAAGGTATTTTTAATAATTCATCTCCTTC
GAATCCTACTCGTACTTATGTTTGTAAAAGTACGGATAATGGTAAAACTTGGAGCGCACCTCGTGATATCACTGAGCAGC
TTTATGGAACGGCATGTACTGTTACCGAGAGACAGGGGTGGTATGCTTCTTTCTGTGCTTCGGGAAATGGATTATTGACA
AAAAATGGACGGATTATGTTTGTAGCTGCTGTCCGTGAGAATTCAGCAAGCACTTTGTCTAATTTTGTTTACTATTCAGA
TGATAATGGAGAGACGTGGAATGTTTCCAAACGAGCTAAATTAGGCGGTGACGAATCTAAAGTTGTAGAGTTAAGTGATG
GTACAATCCTAATGAGTATTCGTCGTCAGAGTAAAGGTCCCCGTTACTATACGAAATCGACTGATGGAGGTATTACATGG
GGAGAAGTATCTGAGTGGACTGAAATGCTTGAACCGAATTGCAATGGTGATATAATTCGATATACTTCTGTTAATGATGG
CTATGAGAAGAATCGTTTATTACACAGTATACCCAATGACGCTGCTAACAGACGGAATGTCTCAGTTTTTGTGAGTTATG
ATGAAGGGCAAACTTGGCCGGTTAAGAAGTCAATTTGTCCTACCGGATCGGCATATTCTTCATTGACAATTCTTCCTGAC
GGTACTATTGGAGCGTATGTAGAAGAAAATTATGATACAGATAATATGTCTCTCTATTTCAATAATTTTTCTTTAGACTG
GTTGACTGACGGCGCAGATATTTATTATGCAGCTGGAGAAACGGAAGTTGTTAAGTCTCCTACTTTTTCGGCTCCGGAAG
GGGAATATGAAAATTCTGTAGCGATTGAATTGACTACTGCTACTGATGGAGCATCTATCTATTATACATTAGATGGGAAC
ACTCCAAACGAACGATCTATTTTGTATGAAGGATTGATTACGATTGAAGAGACAACTACTGTGAAAGCAATTGCAGTAAA
AGATGGTTTGGCTAACAGTGAGATTGCAACCGCTACATATACTATTACTCATCCGGGAGAGTATTGTATCTGGGATGAAG
ATGCTTATCCAAGAACAAATACGGATCGTGTTGTTCAGTCATTGAGTGTAAGTGGGGCTTCACAGGGTGGCATAGCTCAA
GATTTTACTACAGTAGTGGCCGGAATAGGTGCTAAAACTCAAAGTAAAATAAATTTTGATAATACGGCAGATGTTTTAAA
TGCCACTATCGGTAATGAACTGTTCTTAACGGTTGCTGATTTTAATCTATATTGGACACATTATTACGTGTATGTGGATT
ATAATCAGAATGGTGTTTTTGAATCGAACGAGGTGGTGTCGTATACACATTATAGTGAAGATGATGGGACTTATCATGAT
AGTAAAGGAGATGTTGTTGATGCAGGAAAAGTACAGAGAGATCTTCCCAGTTTTATAATACCCGATAATGCTAAATTAGG
GGAAACGCGTATTAGATTTAAAGCCGATTGGAACAGTTTGGATCCATGTGGAGATGCAAGTTTGGCTAGTAATAGAGGTA
CAATCTGTGACTTCACCATTAATATTCATGAGGCTGTGATGGGGGTTGTTTCTTTTGAACAAACAGAAGGAGCCACATTG
CAAATAATGAATGGAGAAGAGGAAGTTACTAATGGTACTCGTTTGCCTTTAGGTACAGTCCTTTCAGTGAATGCTGAAGT
AACTTCTGATGATTATATAATACGTGCAATTTTGGTGAATGGTGAAGAACTTGAAAGCAATACATTTGTGTTGGCAGAAG
ATGCCACTGTTTCATTGGATATTATAAAAGGTAAACTTGTAAATTATCAGGTGGAAGGAAATGGAATACTTTCTGTATCA
GATAATTCATCAAATGAGATTGCGAGTGGAGCAATTGTGTACAAAGGGTCGGTTGTAGTAATAAAAGTGACTCCGGATGA
GAATTATCATGTAGAGAGCGTTTTGATAAATGGTGATGACAAGACAGAGGAATGTGTATCTGATGCTGGCTATTCTTTGG
TAGTAAATGAGCATTTGGATATTATTGCGAAATTTGCAATTGATTCTTATTCATTGAATTATTCTTGTAATGAAGAGTTT
GGAAAGATGATTGTGCAAAAATCGAATGGAGATGATGTAATTTCCGGAGACTTAATACCTTATAATGAAAAGGTGACATT
TACACTTCAACCGGCTGTTAGATGTTATGTTGCAAGTGTAATGATTGATGGTGAAGAAAAGATGGATGAGATATTAACTA
ATAAATCATTCTCACTGAATATTACAAAAGAGACTACTGTTCAAGTGGTATATGAAGCCGAGAAATATTCCTTGACTTTG
GCAAACGATACGCCAAAGAAAGGTAAACTAATGGTTAAAAGACTAAGTGACGACATCGAATTGGAGGATCAGAGTGAAAT
TATTTATGATGAGGAATTGCTTATTGCTTGGTTGCCTGAAGAGGGTTGTGAATTGGCTGAATTATGGATAAAAGAAGGTG
AAGATGATGAATATGATTTAATTGAGGCTGGGCTGCTGGAAGAATTAGGTGATAGTAAAGAATTTTCTTATCAAGTATTC
GCAAATGTTGCTCTTCGTGCAGTATTCAGTGGTACGGTTTCTATTACTAATACGGAAATAGCTAATACGACGGTCTATAC
AAAAGATGGAAAATTAATTGTTAAAGATGGAAAAGTTGGTTGTGAAGTATTTGTCTATGATGTTTTAGGTCAGGTTGTGA
AATCTTTCATCATTGAGAATGCGTTAGAAACAGTTCAACTGGGAACAACATCCTCTTTATATCTGGTCAAGATTGTTGAT
GGAGCAGATTGTATTGTAAAAAAAGTAGGTAATATGTAA
>igc_K01186_MH0012_GL0121640_774632_unknown_Lipid_Metabolism
ATGATGAAAAGAACCTTTTGGCTCATTGCCTTGTCGTTGCTGTCGTTGACATTGTCGGCATCAGATTCGTTGAGGATCCA
TAATCCTCAGATTCCCATCCTGTTGGATCGCATGGACAATGTCCTGTTCCAGATCCGTGTCCCTGACGCTGTGCAGGGGG
ATGTGCTCGAATCCTTGACCGTGGAGTTCGGGCCGGACACTGATATTAAATCCATGGCCGAGCTGCGTCTTTTCTATTCC
GGAACAGAGGCAGTGCGGCGTCAGGGGCTGCGTTTCAGCCCGGTGGAATATATCTCCGCCCATAATGTGTGGAACACACG
TTCCGCCAATCCGTCATATTCAGTGATGCAGGAGCAGGTCTCGAAGATCGGACGCAAGGTGGTTCTTCATTCCCGCCAGC
CTATGGTCGGTGGCATCAATTATTATTGGGTCAGCGTCCGGATGAATCCCGATGCGTCTTTGCTGACAGAGTTGCGCGCG
AGGGTGTCTGAGGTTGTGGTTAACGGGAAGAAAATCCCTGTGGCCTGTGATTCGAGGGACGTTGTCCGCAGGATGGGCTA
CGGCGTGCGCCACGCGGGTGACGACCATTCGATGGCTTACCGTATTCCGGGCTTGGTCACAACCAACTCGGGAAGCCTTA
TCGGAGTCTATGACGTTCGTTGGAACAGCAGCGTTGACCTTCAGGAACGCATCGACATCGGTGTGAGCCGAAGCACGGAC
AAGGGGCAGACCTGGGAACCGATGCGTATCGCTATGTCTTTCGCGGACGTCGACGGACTCCCTTCCGGTCAGAATGGGGT
AGGGGATCCGGCGGTTCTGGTTGATGAGAAAACGGGAACCATCTGGGTGATGGCCGCTTGGACTCACGGAATGGGTAACG
GCAGAGCCTGGACTAACTCGATGCCTGGGATGGAACCGATGGAGACCCCGCAGCTGATGCTGGCTCGCAGCGATGACGAC
GGACGCACTTGGAGTGAGCCTATCAATATCACGAAGCAAGTCAAGGACCCGTCCTGGTGCTTCCTCCTGCAAGGTCCCGG
ACGAGGCATAACGATGCGTGACGGCACATTGGTGTTCGCGATCCAGTTCATCGACAAGGACAGGATGCCGCACGCCGGAA
TCATATTCAGCAAGGACCATGGCGAGACCTGGCATATTCATAATCCCGCCCGTTCCAACACGACGGAGGCCCAGGTGGCT
GAGGTTGAGCCTGGAGTGCTGATGCTGAATATGCGGGACAATCGTGGCGGTGCGCGCGCCGTGATGACAACCCGTGACCT
GGGACGCACCTGGAACGAGCACGTCTCGCACAGGACAACCCTCCGCGAGCCGGTCTGTATGGCCAGCCTGATCGCGGTTC
CGGCTGAGAAAAATGTGTTGGGCAAGGATTTGTTGCTGTTCTCCAATCCGGACACGACCGACGGCCGCCGCGACATCACT
ATAAAAGCCAGTCTGGACGGCGGAGTGACATGGCCTTACAGCCTGCTGCTCGACGAAGGAGACAGCTGGGGATATTCGTG
CCTCACAATGATTGATTCTCAGACTGTCGGCATCCTTTACGAATCAAGCGTGGCGCACATTACATTTCAGGTGGTCAAAT
TGAAGGATATTGTAAGATGA
>igc_K01186_MH0012_GL0163145_2144508_unknown_Metabolism
ATGACCAAGAGAATTTTATCGGTTCTCGTCGCAATCAGCCTCATGTTTGCTCTCGCATCCATAGGCATGGCTAAATGTTC
GAGCGATGACATCATCGTCTCCGCAACAAAAGAAATGATCTTCGACAAGAAGATAACCGATTCCTGCCACGCTTCAACGG
TTCTGCCCCTCGATGACGGCTCCGTTATCGCAGCATGGTTCGGCGGCTCTTCCGAGAAGAAGAGCGATGTTAAGATCTAC
ACCTCGGTTCGCACCGAAGAGGATGGCTGGAGCGATCCCATCGTTGTTTCCGCGGCTGATGACATAGCTCACTGGAACCC
CGTTCTGTTCCAGAAGGAAGACGGCACTGTCGTTCTTTACTTCAAGGTCGGCACCGACACCGATTACTGGAAGACCTATT
ACGCAACCTCGACCGACGGCAGAAGCTGGAGCACTCCCAGAGAGCTTGTCCCCGGCGACAACAGCGGCGGTAGAGGACCC
GTCAAGAATAAGCCCATCAGACTTAAGGACGGCACCGTTCTTGCACCCGCTTCGACTGAGATCGACGGCGAGTGGAGAGC
ATTCGTTGACATTTCCACCGACGACGGCGCGACTTGGACAAAGACCGCTAATGTCGATTCCAAATACTGCACATGGTTCA
AGGTTCCGATGATTCAGCCCACCCTTTGGCAGTCCGCTGACGGCTCTGTCCATATGCTCACAAGAACAAAGGTCGGCAAA
ATTTATCGCAGCGATTCCTATGATAACGGCAAGACCTGGTGCCGCGCTTATGCCACCAAGCTTCCCAACAACAACAGCGG
TATCGACCTCGACACCGACGATCAGGGCAGAATCTTCCTTGCTTATAACAACATTGGTCTCCCCGGCATCCGTACTCCTC
TTGTCCTCTCCGTTTCGACCGATGACGGCAAGACCTTCACAAAGATAAAGACCTTCGAAAAGGGTCTCGCTGAGTATTCT
TATCCCTCAGTTGTCGTCAAGGGTGACACCATCCACATCACCTACACCTACGAGAGAGACTACATCGCATACTGGCAGAT
AAAGATCAAATAA
>igc_K01186_MH0012_GL0171231_1461284_unknown_unknown
ATGCGAAATAAGGGACAGGATTATTCGATAAAGCAGATTGACCTTTCTAAGAAAACGTGCAACACGGACAAAAGCCTTGA
CTATCTTTTTGAATATTCGATAGTTGACGAGGGCAACGGCTATTTGGGACATCCCGACAGCATATTGCTCAAAAACGGGG
ATATATTGACTTTCTTCCCTGAGGGACACGGCAGAGGCAAGGTGCTTTCTAAGCGAAGCGTTGACGGCGGAAAAACCTAT
CTTGACGGCGACGGCGTTAAAAATCCGCCTGAAAATTGGGCACTTTCAAAGGAGACTCCCACAGTTTACAGACTTACCTT
CAGCGAGAGAAATTGGGACGATAAGCTTATACTTATATGCGGAAACCCGAAATGGTGGGACGAAAAATCCTCCGTAGGCG
GGTTTAACTGCTCTGTTTCCGATGACGAGGGCGAGAGTTTTTCGGAGTTTGAGCTTTTCTTCAAGGGCGAAATATATCCG
ATTGTCGCAATGAGCTCGTTGACAAGGCTTAAAAAAGACGGCAGGTTTATTGATAAATGGATGGGACTTTTCCACGACAA
GCATTTTGTCAATTACAAGACCTTCTTGACCTTTGACGACAACGGCAAAATGAATTGGACAAAGCCTGTACCGTATTTTT
CGACGTATAGAAAAATCGAGAGAAAATCGCAGATGTGCGAGGTTGAATGTGTAAGAAGCGACGCAGGAAACGGCGACGAG
CTTATGCTGATAACGAGAAGCAACTCAAAGAGGGTCAATTCGCTTTTGTCATTTTCAACAGACGAGGGAGAAACCTGGTC
GGAACCTGTTTTTGCACCGAGTGCGATAAACGGCGAAAGGCATAAGGCTGATTATCTTCCCGACGGCAGATTGTTCATAA
CCTTCCGTTCGATTGAAAGAGATAAAAAGAAAAACAAAATGTACAGCGAAAAGAAGTTCAGAGGCTGGTATTCAGAGGGA
TGGATTGCGTGGGTAGGCACATATGACGACCTCAAAAACGGCAGAGAGGGAGATTACAGAATTAAGGTTGCCCACACCTA
TCTTCCCGACCAGAAAGAGCCTTGCGTTACCACGAATGCCGATACGGGCTACTGCGGAAACGTTGTTTTGCCTGACGGTA
CGGCGGTTACCTCGTCCTACGGTATTTTCTCAACAGAGGAAAAGGAAAGCGGTACATATTCGACCGACAAGGGCAAACTC
AAGCGCAAAACCTTTATCGTATCGAAGCGAATTAACACAAAGGACGTTGAAAAGCTGTTATAA
>igc_K01186_MH0012_GL0187667_2493942_unknown_Metabolism
ATGTTCAAGCTTATTCAAAACGGTTTCATTTTTGATGACCCGATCCCCGTTCCCGAGTGCCATGCCTCTACCATTCTGAA
AACCGGCAAAGATCGTTTCGTTGCCGCCTGGTTCGGCGGCACCAAGGAGGCGAATCCGGATGTGATGATTTGGAGCAGCG
TCTATCGTAACGGCAAGTGGAGCGCTCCTCGCTGTCTGACCGCCGAAGAGGGAATTCAGCACTGGAATCCCGTCCTGTTC
CGACTGGATAATAAACGCATTCGCCTGTATTATAAACTGGGCTATCTGATCGCTCAATGGAAAACCATGATGCTAGAAAG
CACGGATGAGGGTGAAACCTGGATCTATTTGGGCGAAATGGTGCCTGGCGATGTTTCCGGCGGACGTGGTCCGGTAAAAA
ACAAAGCCATTCGCACGCAAAACGGCCGTATCCTTGCGCCCGGCTCTACCGAGGAGCTCCCCTGGCGTCCATTTGTTGAT
GTATCCGATGACAATGGCGAAACATGGACGAAGTGCGATATTCCGCTGACCGGTCCTCATGCCCAGGATTTCAACCTGAT
TCAGCCCAGCCTTTGGGAATCCGCTCCCGGTAAAATTCACGCTTTTATTCGTTCCAACCGTGGGCGTATTTATCGTTCCG
ATTCTGAAGATAACGGTTCCTCCTGGTGCAATGCCTACTGCACCGAACTGCCCAACAACAACTCCGGTTTGGACTGCGTA
CAAATGGAAAACGGTCACTTGATTCTGGTATGCAACCCTATCGGTCTGAATTGGGGAGCGCGCACCCCCCTATCCGTTTT
GCTTTCCGATGATAACGGCGCCACTTTCACCAAGGTGCTTGATTTGGTTACAGAAGATAACGACGGTGAATTCTCCTATC
CTGCCATCATTGCCGACCAAAACCATCTCTACATTACCTATACCTGGCGTAGGAAAAAAATCTGTTTTGCTGAACTGGAA
GAATGCTGA
>igc_K01186_MH0012_GL0200952_7595865_unknown_unknown
ATGGAAACTACATTTGATGGTGTTATTCGAGAAAATAAACAAGCTGGTTATCAGGAAGCTTTTATTCCTTCTGAAAATCC
TCAGAACCATGCATCTAATTTATTGGAACTTTCCAACGGTGATTTGTTATGCGTCTGGTTTTCAGGGACACAGGAAGGCG
TCAGCGATATTTCTGTCTTCCTGTCGCGCCTGAATAAAGGGATCTCTTCCTGGTCGAAGCCGGTACAGTTATCTTTTGAT
ACGACCCGGTCGGAACAGAACCCCGTTTTATTTGAAGATTCTGATGGCATC
>igc_K01186_MH0012_GL0231510_698335_unknown_Lipid_Metabolism
ATGAAAAATAGTATCTTTGTCCTCAATAACGTAAATATAATTTTAGTCAATACCATGAAAAAAACTCTGTTTTTACTTCC
TTTCTTTTGTTTGTTATGTGCAGTGTCTACACTTTGTGCGGCCGATACCCTTTTTATCAAAGAAACACGTATTCCTATTT
TGATAGAAAGGCAAGATAATGTTTTGTTTTATTTGCGTCTGGACGTAAAGGATAGTAAGGTGCTGGACAAGGTTGTGTTG
AAATTTGATGAAGAAACCGCGCTTTCGGATATTCAATCTGTGAAGCTTTATTACGGAGGTACGGAAGCTTTACAGGATGC
AGGTAAAAAGCGTTTTGCTCCCGTTGAATATATATCCAGCCATGCTCCGGGAAAAACATTGGCTGCCAATCCTTTTTATT
CGATAAAAAAAGCCGAAGTGAATAATCCTAAAAATGAGATTGTACTGAAAGGTGAACAAAAACTGTTTCCGGGTATCAAT
TATTTCTGGATCAGTTTGCAAATGAAACCCGGAACTTCGCTTACTGCCAAAGTGAAGGCAAAGATAGCTTCGGCAACTTT
AGATGGTAAAAATGCGCTCTTAAATCTGGTTTCTCCTGAAAATATAGAGCATTATATGGGTGTAGGAGTGCGCCATGCCG
GAGATGATCATTCGGCTGCATTTCGTATTCCGGGATTGGTAACGACTAATAAAGGCACTTTATTGGGAGTATATGACGTG
CGTTATAATAGCAGCGTCGATTTACAAGAGCATGTGGATGTGGGGTTGAGCCGTAGTACGGATGGCGGAAAGACATGGGA
AAAGATGCGTTTGCCATTGGCGTTTGGCGAACACGGAGGATTGCCGGCCGCACAAAATGGGGTAGGAGATCCTTCTATTC
TGGTAGATACGCAAACAAATACTATCTGGATCGTTGCTGCATGGACGCATGGAATGGGAAATCAACGTGCGTGGTGGAGT
TCGCATCCGGGAATGGATATGAATCATACGGCACAATTGGTCATGACGAAGAGTACGGATGACGGAAAAACATGGTCGGC
TCCGATCAATATTACAGAACAGGTGAAAGACCCTTCCTGGTACTTCTTATTGCAAGGGCCGGGGCGTGGGATTACGATGA
GTGATGGTACGCTGGTTTTTCCTATTCAGTTTATCGACGCCGCCCGTATACCCAATGCCGGAATTATGTATAGCAAAGAC
CGTGGGGAGACATGGAAAATTCATAATTATGCCCGTATAAACACTACAGAGGCACAAGTGGCGGAGGTAGAACCCGGCGT
ACTGATGTTGAATATGCGTGATAACCGGGGAGGGAGCCGTGCGGTGGCTATTACAAAGGATTTAGGGAAAACATGGACAG
AGCATGTCTCTTCGCGAAGTGCTTTGCGTGAACCGGTTTGCATGGCAAGTCTGATAAAGATAGATGCGAAAGAGAATGTA
CTGGGAAAAGACATTTTGTTGTTTTCCAACCCCAATACGATAAAGGGACGGAATCATATTACCATCAAGGCCAGTCTCGA
CGGTGGAGTGACCTGGCTGCCCGAACATCAGTTGCTGATAGATGAAGCCGAGGGATGGGGATACTCCTGCCTTACTTTGA
TTGATAAGGAAACGATTGGTATTCTGTATGAAAGTAGCGTAGCGCATATGACTTTTCAGCGAATAAAAATAGAAGACATA
ATCAAATGA
>igc_K01186_MH0012_GL0238955_53385_unknown_Metabolism
ATGAACAAATTTTTTTATTCCCTCTCTTTGCTATTGTTTTTTTTTCTATGTGAAGAGTTACGGGCGGATACGGTTATTAC
AGAAATCAGAACAGAGCAGTTAGTGGCACCGGTGGGTATCGATGCTCCGGCTCCCCGTTTGAGTTGGCAAATTACGTCGA
CGGAGAGAAATGTAATGCAAACGGGTTATCATATTCTGGTGTCTTCTTCACCGGAAAAATTAAATAAGAACGAAGGAGAT
CTTTGGGATTCCGGCAAAGTGCAGAGTGAGGATTCTCAATGGGTACCTTATGCCGGAAAGCAATTGAAAAGCAACATGCG
TTGTTATTGGAAAGTAAAGAGTTATACTACTGCCGGTGAAACCCCGTGGAGCACCTCTTCCATGTGGACTATGGGGTTGC
TTTCGGAAAACCGTTGGAAAGGTGTTTGGATCGGTATGGATAAAGCTTTCGAGTGGGATAGCGAGACACAATGGAGCAGA
TTGAGTGCGCGTTATCTTCGTAAAGAGTTTATGGTGGGCAAACCGGTAAAGCAGGCCACTATCCACATTGCCGGACTGGG
ATTGTACGAACTGTTTATAAACGGGCAAAGAGTAGGAGAGCAAGTATTGGCACCGGTTCCTACAGATTACCGTAAAACGA
TTCTTTATAATAGTTTTGATGTCACTTCATTGCTTACACAAAATAAAAATGCGATTGGCGTGACATTGGGTAACGGTCGT
TTCTATACGATGCGTCAGAATTACAAACCTTATAAGATCGCTAATTTCGGATACCCTAAAATGCGTCTTAATCTGATCGT
GGAGTATGAGGATGGCAGTTCGGAAACCATTGCCAGTGATTTAAGTTGGAAACTGACGGCTGACGGTCCTATCCGCAGTA
ATAATGAATATGATGGCGAAGAATATGACGCCCGTAAAGAAATGGATGGCTGGAATAAGATAGGATATGATGATGCGTCG
TGGTTGCCTGTTCAACGGGTGAGTGTTCCCACAGGTACATTGCGGGCGTCCATGACGCCTAATATGAAAGTGGTAGATCG
TATCACCCCTGTGGCCATTCATAAAATCGGTGAAAAGTATATCTTGGATATGGGACAAAATATGGCCGGCTGGATACGAA
TGAAAATAAAAGGGGCGGCAGGAGACAGCATCCGGCTTCGTTTTGCCGAGTTATTACAACCCGACGGTGAATTGTATATG
GACAATCTGCGGGATGCCCGGGTGACTGATACGTATATATGCCGGGGGATTGAAAAAGAAACGACATGGGCACCTCGCTT
TGTTTATCATGGTTTTCGTTATGTGGAGGTGACGGGGTATCCCTCTCCCGAGTTAACTGATTTTACAGGTGAAGTAGTAA
GTGACGAGATGGAGCATTTGGGAACTTTCTCTTGTTCTGACAGTACGTTGAATCGGATTTACAGGAATGCTTATTGGGGG
ATTCTATCCAATTATAAAGGAATGCCGGTCGACTGTCCGCAACGTAATGAACGTCAGCCTTGGCTGGGCGATCGGGTAAT
GGGATGTTGGGGAGAAAGCTATCTGTTCGGGAATGGTCCGTTATATGCCAAATGGGCAAAAGATATTTGTGATGCCCAGC
GTGAAGACGGTTGTATCCCTGATGTGGCTCCGGCTTACTGGAATTATTATTCGGATAATATGACGTGGCCCGCAGCTCTT
TTACTTTCTTGTGATATGATGTATACGCAGTATGGCAATAAACAGCCGATAGAAAGGCATTATGATGCCATGAAACGTTG
GTTGAAACATATGCGTGAGGAGTATATGACGGAGGATTTTATTCTGACAAAAGATAAATATGGTGACTGGTGCCTTCCAC
CGGAATCATTAGAATTGATCCATAGTCGGGATCCAGAGCGTAAGACGGACGGCTCATTGATTGCAACGGCCTATTATCTG
AAGATGTTACAACTGATGCATCGTTTTGCTTCAGTGCAGGGCTTGGAAGAAGAAGCCCGCCAATGGGGAGCATTGGAACG
GAAGATGAAAGATGCTTTCAATGCCCGTTTCTTGACAGTAAAAACGGGAACTTCACCCGTGCCAGGTCATCCGCTTTATC
CGGATAGCATTTATTATGGCAATAATACAGCTACTGCCAATATCTTGCCTTTGGCTTTCGGGCTGGTACCGAAACCATAT
ATACCGGAAGTAGTAAAGAATGTGGTGACTGCTATCATTACCAAAAATGGGGGGCATATCTGTTGCGGAGTGATCGGAGT
GCAGTGGTTATTGCGTGAGTTGACTCGGAAAGGTTATGCCGATGTCGCTTATTTGCTTGCTTCAAACCGGACTTATCCCA
GTTGGGGATATATGGCGGAACAAGGAGCTACCACTATCTGGGAGTTATGGAATGGAAATACGGCTCGTCCGGAGATGAAC
AGTGGCAATCATGTTATGTTGTTGGGCGATTTACTTTCTTGGTGTTACGAAAGTTTGGGAGGAATCCGGAGTAGCCGTCA
GCAGGTCGGTTTCAAGCAGATTGTGATGAAGCCCGGTTTTGAGATACAGGGTGTGAGCCGGGTGAATGCTTCTTATAAAA
CTCCTTACGGGGTGGTGGAGAGCCATTGGAACAAGACGCTGACTCATCTGCAATGGGACATCACTATTCCTGTCAATACC
ACGGCTGAAGTCTACTTTCCCGATGGAAAAGTGGAGACATTGGGGTCAGGGACTTATCATTACGATGTGGAGATACCTAC
CCGGCACAAGGCTATTTTGAAGGATCAGTTCTTGTATGAACAGGCCGCCTTTCCCGAATGTCATGGAGCAACTGTTGCCG
AGACTCCGAAAGGAGATCTGGTAGCTGCCTTTTTTGGCGGAACGAAGGAAAGGAATCCTGATTGTTGTATCTGGGTTTGC
CGAAAAGTAAAGGGAAGTGATGTGTGGACGCCTCCGGTAAAGGTGGCTGATGGGGTAATTACACCGACTTTGCGTGAAGC
CTGCTGGAATCCTGTGTTGTTTCAACTACCGAAAGGCGAGTTGATGCTTTTTTATAAAAGGGGAGATAAGGTAGCCAACT
GGACGGGATGGCTGATACGTTCTAAAAACGGTGGCAAAACTTGGAGTTCTCCCGAGAAGTTGCCGGACGGTTTCTTGGGA
CCAGTGAAGAACAAGCCCGAATATATCAATGGACGCATTATCTGTCCTTCGAGTACAGAAGGTGAGAACGGGTGGAGAAT
TCATTTTGAAATTTCGGACGACCGAGGGAAGACTTGGCGTAAAGTAGGACCATTGGAAGCTGATCTGGCTTTATTGACCC
AGCATCAGGGAGGGAGTAATGCTGGTAAAGCAGAAGAGGAAGATGATCCGGAAGGCGGAGAGGTGGTTCGTGACAAGAAT
CTGAAACCTATTTATGCTATTCAGCCGAGTTTGTTGAAGCATAAAGACGGTCGTCTACAAATCCTTTGCCGTACCCGGAA
CGGAAAATTAGCGGAAGCCTGGAGCGCAGACAATGGGGACTCATGGACGAAGCTGCGGTTGACGGAGGTGGTTAACAATA
ACTCCGGTACGGATGCTGTCACGTTGAAAGACGGTCGTCACCTGTTAGTATATAACGATTTCGGAGCACTGCCGGGAACC
CGTAAAGGAGTACGTACTCCTTTGAGCGTTGCTATTTCCGAAGATGGAATGACTTGGGATGCTGCGGTTGTATTGGAAGA
TAGCCCGATAAGCCAGTATTCTTATCCGTCCGTGATTCAAGGTAAGGATGGTAAGGTCCATATTGTATATACCTGGCGAC
GCCAGCGAATTAAATATGTAGAATTAGACGTTGATCAATTATAA
>igc_K01186_MH0013_GL0013169_2547197_unknown_Metabolism
TTGGAAGATTTGAAGGAATTTATATTTGAAAACAAGCCGACTGAGAGTTGCCATGCCTCGACCGTTCTGCCGCTTGACGA
CGGCAGAGTTGTCGCCGCATGGTTTGCTGGCACGAAAGAGAGTGCCGACGATGTCGATATTCTGACGAGCGTGCGCGGCG
ATAACGGCTGGAGCGAGCCCGTGAGGGTCAGCGCGGACAGCAATATCCCGCACTGGAACCCGGTGCTTTTTCGACGTGCG
GATGGGAAGATAATGCTCTTTTTCAAAGTCGGCAAGAAGATACCGATGTGGAAAACATATTTTTCGCTCTCCGATAACGG
AGTCGATTGGAGCGAGCCCACCGAGCTTGTGCCGGGCGATATAAGCGGCGGCAGAGGACCTGTCAAGAACAAGCCGATAA
GGCTCAGGAGCGGCAGGGTCATAGCGCCAGCCTCGGACGAAAGAAATACGCTCTGGGTCTGCTTTGTTGATATCTCGGAT
GACGACTGCCGCACTTGGAAGCGGATGCGCACCGTGCCGACAAAGTCCCTGAGGGGCTTTTATGTTCCGATGATTCAGCC
GACTCTGTGGCAGAGCGAGGACGGAAATGTGCATATGCTGACAAGAACCTCGCGCGGCAGGATATACCGCAGCGATTCGT
CCGATGAGGGCGAGACATGGTGCATAGCTTACCGCACGAAGATGCCGAACAACAACAGCGGCATCGATCTTGTGCTCGCC
GGGAACGGGAAGATTTATCTCGTCTGCAACCCGGTCAAAAAGAACTGGGGCGGCCGTTCGCCGCTCGATCTGCTCGTCTC
CGAGGACGGCGGCGAGACGTTCAATTTGCTCATGCGCCTTGAGGACAGGGAGGGCGGCGAGTTCTCCTATCCCGCGATAA
CCGAGCGCGACGGGGTGCTACACATAACCTACACATACGACCGCGAATATATCGCTTATAGGCAGATAAAGATATAA
>igc_K01186_MH0013_GL0022317_1940417_Bacteroides_Lipid_Metabolism
ATGAAAAATTTAAACTTAATATTTGCATGGGTATGCCTGTTGTTTATATCGACGGCATGTAATGATGTGGAGCCGAGCAT
ATCTTCTTTACCGGTTCCCACGAGCAAGCCTTATTCCATCAATAGGGAAGGATATGCCTATTTTAGAATCCCCACGATGG
TAATTACTAACAGCGGTACAATATTGGCATTTGCCGAGGGACGTCGCAATGGTCCTGAAGATGAAGGGGACATCGACATC
GTGTTAAAGCGTTCCACTGATAAAGGAAAAACTTGGGGGCCGTTAATAACAGTCAAGGATGATGGAGAAAATCGTTGTCG
TAATCAAGTACCTGTTTATCTTCCGGATATCAATCGTATCATTTTACTATCTTGCTGGAATCCGGGTGCAACAGGAACTA
ATTCAATTTTTGTAACTTATTCGGATGACGAAGGATTGACATGGGCGAAAGAAAAGGACATAACTGCTTCCGTAACTCCT
GACAAATATAGATGGTACGCTACAGGGCCTTGTCATGGAATAGTGAAACAGTTTGAGCCGCATAAAGGGAGAATTGTAGT
GCCGTGTAATCATAATACCACTACATCCGGTGCGGGACGTTCTCATGTGATATATTCGGATGATAAGGGAGAAACTTGGC
ATTTGGGTGGTATTATGGACGTGGATTATACGAATGAAAGCACTGTGACTGAATTAAGTAACGGTGATTTAATGTTGAAC
ATGCGCAAACAGTCTGACACGGAAAAATATAGGATGGTCTCCACCAGTACGGACGGCGGACTGACATGGACTTCGTGTAA
GTATACTACATTGAAAGAACCTATATGCCAAGGTTCCATACTCTTTTACGGTTTGGGGGATGATGGTAAAGGCATTATTC
TGTTCTCGAATCCTGACAGTCAGACCAATCGTAATAATAACACGTTAAAGATGAGCGAGGATGACGGAGTAACTTGGAAG
AAGCAATATTCCTATACAGGAAGTGATTATGGAGGATACTCGGACATTGCCCGTTATCCTGACGGTACAATTGGAGTATT
ATATGAATATGGTTTCAAGAATATCGGAGGCATTGCTTTTCAGAATGTTGAGTTGTCACAGCTACAATAA
>igc_K01186_MH0013_GL0022322_750885_Bacteroides_Lipid_Metabolism
ATGAAAGTAAGTAAGAAAATATTTATCATATTTTCGATGATTTTGTTATTGATACCGGATATATCTTTAGGTAAAGATAT
AAGGTTGGAACTGGAAAGACCTGTTATCCCTGTTTTAGTCAAGAAGCAGATTAATCCGACTATTAAGGCAACTTTGATTC
AAACAGACAACAGTCCTTATACCATTCGGCAAATTGATGTTGATTTGCAGGGAAGTACGGATTTGTCTGATATTGTTTCT
GTTGCAGTGTACGGAACTCATAAAAACGGGCTGATAGATGAATCCCGTCTGATATGTAGACCGGTACCTGCTGAACGGAA
AATTTCTTTTACAGATAATATACAAGTGAAAGATGATTCCTTGTCTTTCTGGGTAGCAGTGACATTGAAAGATACGGTTT
CACTGACACATCGTATTAGTGTGAATTGTAGCCGGATAAAAACGAGCCGGGGAGAGCTGAAAGTTTCGAATAAGGATGTT
GTCCCCTTGAGAGTGGGAATGGCATTAAGACAGAAGGGACAGGATGGTATCGTTTCATCACGTATTCCTGGACTGGCTAC
CAGTAACAACGGAACGTTGCTGGCTATATTTGATGCCCGTTATGATTTGACTCGTGATTTGCAGGGGAACATAGATATCG
CTCTTCATCGTAGCTTTGATAAAGGACTGACGTGGCAACCCATTCAAACGGTATTGGATATGGGAGAATGGGGAGGTTTG
CCGCAAAAGTTTAATGGAGTGAGTGATGCTTGTATCCTTGTGGATAAAAATACAAATGACATTTATATAGCCGGGTTGTG
GATGCATGGTGCATTGGATGACAATGGCAAGTGGATAGAGGGCTTGAATGAAAATAGTACTTACTGGATACACCAGTGGA
GGAAGAAAGGATCGCAACCTGGAATCGGTTTAAAAGAAACCTGTCAATTTCTGATAACTAAAAGTACGGACGACGGACTG
ACATGGAGTTTTCCTGATAATATAACAGGTAAGACTAAACGCCCTGAATGGTGGTTGTTTGCTCCGGCTCCCGGACAAGG
GATTACATTGGCAGACGGTACTTTGGTTTTTCCTACGCAGGGACGTGATGAGAAAGGAACCGCATTTTCCAATATTACAT
ATAGTAAAGACCATGGAAAAACTTGGATGACCAGTAATCCGGCATATTCGAATGTGACGGAATGTAATGCAGCACAATTA
AGTGACGGTACGGTGATGCTGAATATGCGTGATAATAGAAACCGGGGTAATAAAGAAGTAAATGGCCGGAGAATTTGTAC
GACAACAGACTTGGGTGAGACATGGACAGAGCACTCTACATCACGGAAAGCATTGGTGGAACCGACGTGTATGGCAAGTT
TGCACCGTCATGATTATACTGTGGGTGGAGAAAAGAGAAGCATATTATTATTTGCCAATCCCAGCGATTATGAGACACGG
GATAAGTTGACTTTGAAAGTTAGTTTTGACGATGGAATGACATGGCCTGAGAAATACTGGATTTTGTTTGACCAGTATCG
TAGTGCCGGTTATTCCAGTATCACGTCAATAGATGAAAATTCAATAGGGATATTATATGAAAGCAGTCAGGCAAATATGG
CTTTTATTAAAATTGATTTGACTGAAATTCTAAACAGGTAA
>igc_K01186_MH0013_GL0022370_953255_Akkermansia_Lipid_Metabolism
GTGTGGAATGGCTTTGGCGGTGCGGCAGGGATTTTTTCAGCCGATTTCGCGTTTCCGGATATTTTCCCCGGTTCCGACGG
GCGCTTTTCCGGGGCTCCGTATTCGGATGGGCACGTTTCTTGCTGGCTTGAGTTTTGGGCCGAAGCCTTCCGGGCTTCCC
GGCGGCGGTATCGCGTTCCTGCCGCGCGTTCCTCTTTAGTGTTCCTTTTTCTCTGGTCTTGGCGCACATGCATGACATGG
TTGTTGTGCGGCAGGGGAAAATGGAATAAGGTGGAGAGGATGATGAATTCCGTATTCAAGTGTTTGATGAGTGCCGTATG
CGCCGTGGCATTGCCGGCGTTCGGGCAGGAAGAGAAAACCGGTTTCCCTACGGACAGGGCTGTGACCGTATTCAGCGCCG
GGGAGGGTAATCCCTATGCGTCCATCCGTATTCCCGCCCTGCTCAGTATCGGCAAGGGCCAGCTCCTGGCATTCGCCGAA
GGACGGTACAAAAATACCGACCAGGGGGAGAACGATATTATTATGAGCGTCAGCAAGAATGGCGGGAAGACCTGGTCCCG
TCCCCGGGCGATTGCCAAGGCCCATGGCGCCACATTTAATAATCCGTGCCCTGTTTATGACGCCAAAACCAGGACCGTGA
CTGTCGTGTTCCAGCGTTACCCTGCCGGGGTCAAGGAGCGGCAGCCCAATATCCCGGACGGATGGGATGATGAAAAGTGC
ATCCGCAATTTCATGATTCAGAGCAGGAACGGAGGTTCTTCCTGGACGAAGCCGCAGGAGATTACGAAGACGACCAAGCG
TCCTTCCGGAGTGGATATTATGGCGTCCGGCCCGAATGCGGGAACCCAGCTGAAGAGTGGCGCCCACAAGGGCCGCCTGG
TGATTCCGATGAATGAAGGGCCGTTCGGCAAGTGGGTGATTTCCTGCATTTACAGCGATGACGGCGGCAAGAGCTGGAAG
CTGAGTCAGCCGACTGCCAATATGAAGGGCATGGTGAATGAGACGTCCATTGCGGAAACGGATAACGGCGGCGTGGTGAT
GGTTGCGCGCCATTGGGGCGCTGGCAAATGCCGCCGCATCGCGTGGTCCCGGGATGGCGGGGAGACCTGGGGACAGGTGG
AGGACGCTCCTGAGCTGTTTTGCGACAGTACCCAGAATTCCCTGATGACGTATTCCCTGAGCGACCAGCCTGCCTACGGC
GGTAAAAGCCGCATCCTGTTTTCCGGGCCCAGCGCGGGCCGGCGCATTAAGGGACAGGTGGCCATGAGCTATGACAACGG
CAAAACCTGGCCGGTGAAGAAATTGCTGGGCGAGGGCGGTTTTGCCTATTCCAGCCTTGCCATGGTGGAACCCGGCATCG
TCGGGGTGCTTTATGAGGAGAACCAGGAGCATATTAAAAAGCTGAAGTTTGTTCCCATTACCATTGAATGGCTGACGGAC
GGGAAGGATGCGGGGCTGGCTCCCGGCAAAAAAGCTCCTGTTCTCAAATAG
>igc_K01186_MH0013_GL0027649_412009_Akkermansia_Lipid_Metabolism
ATGCGTTTATCTTTGAATACATTAACGGGGACTGCCCTTCTGTGCGCCTTGGGTCTGTCTGTTCCCGCGGCCCTTGGCAC
GGAAAGCTTTGAGCAGGCCAAACAAGGCAGGTTCACGTCCCTTTCCACCAAATACGGCCCCATGTCCTGCGGGGACGGCG
TGGCGGAAATCGGGAGAGGCGGGAAATCCGGAAAATCTTCCCTGAGGATGTTCGGCGGGCAGGATACCGAATTGAAACTG
GATTTGAAGGATATGCCTTCCAGAGAAGTCCGGTTGTCTGCCTGGGCGGAGCGATGGACCGGGCAGTCCCCTTTTGAATT
TTCCATTGTGGCGATAGGGCCGCAGGGAGAAAAGAAGATTTATGACGGCAAGGATATCAGGACGGGCGGGTTTCATACCA
AAATAGAAGCCAGTGTTCCCGCCGGAACGCGTTCCCTGTTGTTCAGGCTTACTTCTCCGGAGAACAAAGGAATGAAACTG
GATGATTTGTTCATTGTTCCTTGCATTCCCATGAAGGTGAATCAGCAGGTGGAGATGACCTCTTCCGTCTATCCGGTGAT
GGTGCGTATCCCGTGCAACCCTGTTCTTTCCCTGAATGTCCGGACTGACGGCTGCCTTAACCCCCAGTTCCTGACAGCCG
TCAATCTGGATTTTACGGGTACGACGAAGCTTTCCGACATTGCATCCGTGACTGTCATACGGGGGGAAGAGGAGCCTCTC
ATCCATCATGGGGAAGAGCTGTTCCCGAAAGACTCTTCCCAGGTTCTTGGTACGGTAAAGCTTGCCGGTTCCGCCAGACC
TCAGATTTCTGTGAAGGGGAATATGGAGCTGGAGCCCGGAGACAATTACCTGTGGGCTTGCGTGACGATGAAAGAAGGAG
CCTCCCTGGACGGCAGGGTTGTGGTGCGTCCAGCCAGCGTTGTGGCGGGCAATAAACTGGTGAAGGTTGCCAATGCGGCT
CCCGTAGCGCAGCGCATCGGCGCAGCCGTAGTCAGGCATGGGGATTTCAACTCCAAATTTTACCGTATTCCCGGGCTGGC
CCGTTCCAAGAAGGGAACTCTGCTGGCCGTGTACGATATCCGGTATAATCATGCCGGAGACCTGCCTGCCAACATTGACG
TGGGCGTAAGCCGTTCCACGGACGGTGGCCGTACCTGGTCTGACGTCAAGATAGCCATTGATGATTCCAAGATTGACCCC
TCTCTGGGGGCTACCAAAGGCGTAGGGGATCCGGCCATTCTGGTGGATGAAAAGACGGGGCGCATCTGGGTGGCCGCCAT
ATGGAGCCACAGGCATTCCATCTGGGGCAGCAAGTCCGGAGACAATTCCCCGGAGGTCTGCGGACAGCTGGTGCTGGCCT
ACAGCGATGACGATGGCCTGACCTGGTCCAAGCCGATTAATATCACGGAACAGACCAAGAACAAGGATTGGCGCATTTTG
TTCAATGGCCCCGGCAACGGCATTTGCATGAAAGACGGCACGCTGGTCTTCGCCGCCCAGTATTGGGACGGCAAGGGGGT
GCCGTGGTCCACCATTGTTTATTCCAAAGACCGGGGAAAAACCTGGCACTGCGGCACGGGCGTCAACCAGCAGACGACGG
AAGCCCAGGTGATTGAGCTGGAAGACGGTTCCATCATGATCAACGCCCGGTGCAACTGGGGTGGTTCCCGCGTAGTGGGC
GTTACGAAGGATCTGGGACAAACCTGGGAAAAACACCCCACCAACCGCACTTCCCAGCTGAAAGAGCCGGTCTGCCAGGG
CAGTCTGCTTGCGGTGGACGGCGTACCGGGGGCGGGCAGAGTGGTTTTGTTCTCCAATCCCAATACCACATCCGGACGTT
CCCACATGACGCTGAAAGCTTCTACGAATGATGCCGGATCATGGCCGGAAGACAAGTGGCTCCTTTACGATGCCCGCAAA
GGCTGGGGGTATTCCTGCCTGGCGCCGGTAGATAAGAATCATGTAGGCGTGCTGTACGAATCCCAGGGGGCGCTGAATTT
CCTGAAAATTCCCTACAAGGATGTTCTTAACTCAAAAAATGCGCGCTGA
>igc_K01186_MH0014_GL0016404_764343_Bacteroides_Lipid_Metabolism
ATGAAAAAGTTTTTATCACTGACTGCAGGCCTGCTTTCGGTCATGGCCGTACAAGCAGCCGACACCTTGTTTATTAAGGC
GCCACAAGTGCCTATCCTGATAGAGCGCAATGACAATGTTCTCTTCTACATGCGTATGGATGCCAAGGAAACCAAAACCC
TGGACGAAGTAACAGTCACCTTTGGCAAGGATGTTCCTCTTTCTCAGATCAAGTCCGTCAAGTTGTATTACGGTGGAACG
GACGCTTCACAAGATCGGGGCAAGAAACGCTTCGCACCCGTGGAATACATTTCCAGCAATACTCCGGGCAAGACGCTGGC
AGCCAATCCATCTTACTCCGTACGCAAATCGGAAGTACAGCCAAAGAATGACCGCACTATCGTATTGAAGGGAGAACAGA
AACTCTTCCCCGGCTACAACTTCTTCTGGGTAAGTCTGGAAATGCAGCCCTCTGCATCACTTCAGACCAAGGTCACTGCC
GACATCACCTCGGTAAAGGCTGACGGCAAAGAAAGCCCCACCAAACTGGTTTCAGACAAGAACATCGAACGAAGAATGGG
TATCGGTGTACGTCATGCCGGCGACGACGGCTCTGCCGCATTCCGTATTCCCGGACTGGTTACGACCAACAAAGGAACCC
TTCTTGGCGTATACGACGTACGTTACAACAGCAGCGTAGACTTACAGGAACACATTGATATCGGTCTGAGCCGAAGCACT
GACGGCGGAAAGACTTGGGAAAAAATGCGTCTTCCCCTTGCATTCGGCGAATACGACGGCCTGCCTGCCGCACAAAACGG
TGTGGGAGACCCCTCTATCCTGGTAGATACCAAAACCAATACCGTATGGATCGTTGCTGCATGGACGCACGGTATGGGTA
ATCAGCGTGCCTGGTGGAGTTCTCACCCCGGCATGGACCTGAACCATACAGCCCAGCTGGTCATGGCCAAGAGTACAGAC
GACGGAAAGACATGGTCAGCTCCGATCAATGTCACCGAACAGGTAAAGCTTCCTGAATGGTATTTCCTGTTGCAAGGACC
GGGACGAGGCATTACTACAAGTGACGGAACACTGGTTTTTCCGATCCAGTTCATCGACAAGACACGCATTCCCAATGCAG
GAATCATGTACAGCAAGGACCGTGGAGAAACCTGGAAAATTCATAACTATGCACGTACCAACACAACCGAAGCACAGGTG
GCAGAAGTTGAGCCGGGAGTACTGATGCTGAACATGCGTGACAACCGGGGTGGAAGCCGGGCTGTCTATACAACAACTGA
CTTCGGACAGACCTGGAAAGAACACGAATCCTCACGTACAGCCCTGATCGAACCGGTCTGCATGGCCAGCCTCATCAGTG
TCAAGGCCAAGGACAATGTACTCGGAAAAGATCTGCTGATCTTCTCTAACCCGAACAGCACAAGCGCCCGTAAGGATATG
ACCATCAAGATCAGTATGGACGGAGGAAAAACCTGGTCAGCCGATCATCAGCTTTTACTGGATGAAGACTACAACTGGGG
ATATTCCTGTCTGACCATGATCGACAAGGAAACAATCGGTATCCTTTATGAAAGCAGTGTCGCACATATGACTTTCCAAA
GCATCAAGCTGAAAGATATCGTGAAATAA
>igc_K01186_MH0014_GL0046942_1402620_unknown_Lipid_Metabolism
ATGAAAACCAAAATACTGAAACTTCTGCTTCCCGTGCTGGCGATGGCGGCCGCCGCATGCGGCGACTCCTTCGAGTTCGG
CTCGCCGACCCACGATCTCGATGAAGGGATCGACCTTACAGCCGGGACGACACAGGTACTGTGGAAAAACAAGGGGGCCG
TCTATCCCACCAAACGCATACACAACTTCCGCATCCCGGGACTGGTGCGTACCCCGCACAAACTGATCGCCTTCTGCGAG
GCGCGCGAAGAGACCGGCTCCACAAACAAAGACGGAGGCGACATCGACCTGGTCTACCGGGTTTCGACCGACGACGGACA
GACTTGGGGCCCCTCGCAGGTTCTGTTCGACGACGAGGACAACACCTGCGGAAATGCCTGTGCGGTCTATACCGAAAGCG
GGCGTCTGGTGATACTCTGCTGCTGGCAGCGCACCGGAACTACCGAAGCTAAATTCAAAAGCAACTATTTCTCATTCGAA
GAGTCACAAAGATACGCTTGTCATGTGGTCTGCTTTTATTCCGACGACGAAGGCGAAACCTGGGCGGGCCCGTTCAAGTG
GTTCACCGAAAACCGCAATTCGGATCCCGGCCGCTACCTGTGGACAAGTTTCTTTAAAACAGGCCCCGGACACGCCATTC
AGCTGAAGACCGGCCAGCACAAAGGACGCATTCTCGTCGGCTGCGACCATAAGTACCAGATTTTCGACGGAGTGGCCGTG
AATGCCAATTCGGAGGATGAGAATTATTATGGTTCGCACGTCGCCTACTCCGACGACAACGGCGAGACCTGGCACATGCT
CGAACTCAACGAAGAACTGCATTACGGCAACGAATGCGTGCCGGTCGAGTTGTCCGACGGCCGTATCTATCTCGACATGC
GCGGCACGGGAGCTTATAAGAACCAGCGGGGCTGGAGCGTCAGCGGGGACGGCGGCATCACCTGGAGCAGATACGCCTCC
AATCCGCTGCGTACGGATCCGGGCTGCCAGGGCTCGATCGTAAACTACAATACCAGCGGAGTACCCTCGTCCGTCATCTT
GGCCAGCAGCAACAACAGCACGGCTCGTGAGCATCTCTCGATCCGCGCCAGCCTGGACGACTGCGCCACATGGAAAACGG
ATGTTTACCAGATCACCGACGGCAAATCCGGTTATTCGGATATGGTCGTATTCGACGACGGCAGCGTCGGCGTACTCTAT
GAAAACGGGACATCGGTCTACCGCGAACAGATCTCGTTCCGCAAGATCCCTGCCGCTACGATTGCAAAATATATCAACGA
ATAA
>igc_K01186_MH0014_GL0056182_1741417_Escherichia_Metabolism
ATGTCTGTAGCCCTTATTCGTGACGGCGTCATCCGTCCATCCGAAAACGATTCGCATGTGCTTACCGCCATGCTGCCCTC
GTCCTGCCCGCAAAACCACGCGGCGAATATTCTGCCTTTGCCGGATGGCGCGTTAATGTGCGTCTGGTTTGCGGGAACGC
AGGAAGGTATTGCCGATATTTCTGTCTGGGGATCGCGATTGCCCGCTGGCGGAATGCAGTGGAGCGATGCGGTCAAACTT
TCCCACGATGACACGCGTTCAGAGCAAAACCCGGTGCTGTTTCTCGCGCCGGATAACGTGCTGTGGCTCCTATGGACCGC
ACAAATATCCGGTAATCAGGACACCGCCATCGTCCGCTACCGTAAGTCAGACGACCTCGGACAAACCTGGGGCGAGATTG
CCACCCTGCTTGATAAACCCGGTACGTTCATTCGACAGCCAATCACGGTGCTTGATAACGGCAACTGGCTGCTGCCCGTC
TTTTATTGCCGTACCCAACCCGGCGAAAAATGGGTCGGCAATGATGATATCAGCGCAGTGAAAATTTCCGCTGACGGTGG
TCACTCCTGGCGCGATGTCGAGGTGCCGCAAAGTCTCGGCTGTGTTCATATGAATATCACAATGTTGCACGACGGTACGT
TGGTTGCTCTCTTTCGCAGCCGTTGGGCAGACAACATCTATATCAGCCATTCAGTGGACAACGGCGAGAGTTGGTCGGTG
CCGCAAGCAACCGAATTGCCCAACAACAATTCGTCTATTCAGGTAACGACGCTTGCCAGCGGCGAACTGGCGCTGGTGTA
TAACGCGATGAGTGCGGCAGGCGCAGTAGAACGTCGCGCGTCGCTTTATGACGAAATCGACGATGGCGACGACAGCCGCA
AAGAACCGACAGCCGTCGGACGCTCCGCTTTCTGGGGTGCCCCACGCGCGCCGATGACGGTAGCGATTTCTGCCGATGGT
GGGAAAAGCTGGTCGTGGCGGCGCAATCTCGATGAAGGCGACGGCTACTGCATGACCAACAATTCCCTGGAAAAGCTAAA
TCGTGAGTTCTCCTACCCCAGCATCAAACAAAGCCCGGACGGTACGCTACATATCGCTTACACCTGGTGGCGTCAGGCCA
TCAAGTACGTACGCATCTCCCCCGAGTGGGTTAAGGGGCAGGCATCATGA
>igc_K01186_MH0016_GL0017310_1008806_unknown_Lipid_Metabolism
ATGGATAAACAGGTCGCTCCTGTTTTTATCAGACAGGAGGAGAATTCTGTTTTGCATATCCAGGTCGACAATACAACGGA
TAAGGAATTGGTTTTGAATAAACTTGTATTATCTGCTAAGGGAACGAGCCGTATAGAAGCTGTGAAACAGGTCCGGATTT
ATTTTACAGGTTTGAATCCTAATTTTAGTTCTACGGTTTTGTTCGGTCATACACAAGATGCCCGAGAAGTCAATACATTT
AAAGGACAACAGGCTTTAAAGCCGGGTATCAATCATTTCTGGGTGTCCGTTTGTTTGTCGGAAAATGCATTATTGTCCGA
TAAGATTCATTTTACCTGTACGGATGCGACGTTATCAGATGCTTGTGTCGTTGTGGCAGATAGTCTGCCTTTACTGTCTT
CTGCTGTAGGGTATGCTGTCCGGTTGCGTGGGGACGATCAGGTAAATGCTTATCGGATTCCCGGGTTGGTGTGTACACCT
AAGGGAACTTTGATAGCTGTATATGATGTCCGTTATAACAGTGCCGTCGATTTGCAGGAAAATATCGACGTCGGTGTTAG
CCGTAGCGTGGATGGAGGCCAGACCTGGTTACCGATGCAGATTGCAATGGATATGGGGGAATGGGGCGGACGTTCCCATA
AAGAAAACGGAATCGGTGATCCGGCTATTCTGGTTGATCCGCAAACCGGCCGGGTTTGGATCGCTGGTTTATGGTTGCAC
GGTAATCCGGGCAAACGGGCGTGGTGGGCTTCTAAGCCTGGAATTACGCCTGAAGAGACCGGTCAGTTTGTATTGGCTTA
TAGCGACGATGATGGAGCAACCTGGTCAGAACCGATAAATATTACGTCTCAGGTAAAGAAGAAAGAGTGGTATTTGTGTT
TTCAAGGACCTGGAATGGGAATTACGACACAGGAAGGTACACTTGTTTTTCCGGCCCAATTTAAAGATAAGAATCAGGTG
CCGTATTCTACAATTATTTATAGTAAAGACAAGGGTAAAACCTGGGATATCGGTACCGGTGCGCGTTCTAACACGACAGA
GGCTCAGGTTGTCGAATTGACAGACGGAAGTCTGATGTTGAATATGCGGGATGACCGTGGCGGCTCGCGGGCGGTTATGA
TTACCAAAGATTTCGGTAAAACATGGACAGAGCATGTTTCTTCCCGTTCAGCTCTTCCGGAGCCGGTATGCCAGGCGAGT
CTGATTCGTATTCATTTGAAAGGCGGGAAACCTGCGCTGGCGTTTTTTAATCCGGCAAATACGCAGGGACGGGTACATTC
TACGTTGAAAATCAGTTTGGATGAAGGGGTTACCTGGCCGGAAAAATACCATACTTTGGTATATGAACCGGGTAGCTATG
GATATTCTTGCCTGACACAGATCGATTCTACGACTTTGGGGGTTTTGTATGAAGGTGCCGGTGAACTTTATTTTCAGCGG
TTAAACATAGGAGAATAA
>igc_K01186_MH0016_GL0027276_1972161_Parabacteroides_Lipid_Metabolism
ATGCAATTGGGGATTTTAGTCCAAGCACAAACAAATACAACAACAGACATTTACCAAAAAGGTCAGGACGGATATACCTG
CTTCCGTATTCCAGCTATCGTCCAAAGCAAAGCAGGAACCCTGCTTGCCTTTGCTGAAGCACGAAAAAATAGTTGTTCTG
ACACCGGTAATATAGATTTAGTAGTGAAACGTTCCGAAGACGGAGGTAAAACTTGGAGTCGCATAATTACAGTATGGGAC
GATGGTGATAACGTATGCGGCAACCCGTCTCCTATCGTAGATCAAGAAACAGGTCGTATCATTCTGATCAGCTGTTGGAA
TTTAGGAGAGGACCATGAGAAACAAATCATCGATAAAACAAGCAAAGACAGCCGGAGAGTATATGTTCTTTACTCTGATA
ACGATGGTAAAAGCTGGTCAACCCCCAAAGAAATCACATCATCCGTTAAGCACCCCAATTGGACTTGGTACGCAACAGGT
CCCTGTCATGGAATCCAATTACAAAGTAAAAAGACTAAAGGACGGTTAGTAGTTGCCGCCAACCATATGGTGGCAGGTAC
AAAAACTTATCATTCGCAACTAATTTATTCCGATGATAAAGGTGAAACTTGGAAACTTGGCGGAATCGTCAACGAACATG
GAGGAAATGAAAGCAGTGTTGTAGAATTAAAGAATGGAGACTTAATGCTAAACATGCGCAATTACAACCGAAAAGAAAGT
AAATCCCGTTCGTATGTAATTAGTAAAGATGGTGGAGAAACTGTCTCCCAAATATCATATCTTCCTGAACTGATCGAGCC
TGTTTGTCAAGGAAGCACACTAAATTATATGAAAAGGGGAAAGATCAGCAATAACATTTTATTCTCCAATCCCGCCTCCA
CGGACAAAAGAGAAAAGATGACAATCAAACTGAGTGAAAATAATGGTGAAACCTGGTCCTATGCCTATCAAGTCTATTCA
GGTCCAAGCGCTTATTCAGACCTGACCAATTTGGGAAACGGGAATATCGGACTGTTATATGAATATGGTATAAACAATCC
ATATGAAAAAATCGGCTTTACAATAATACCATTCGAACAACTAAAAAAACAAAACAAATGA
>igc_K01186_MH0016_GL0066409_757511_Bacteroides_Lipid_Metabolism
ATGAAAAAACTCCGATTCTTATTTCTGCTTTATAGTATTATATCGTTTGGTAATCTGCGAGCTGCCGATACCGTATTCGT
AAAGGAAGCGCAAATTCCGGTTCTTTTGGAACGGCAGGATAACATACTTTTCTATATACGTTTGGAAACTGATACGGCAC
AGATATTCAACGACGTAGTTCTACAATTTACGGAAAACACTTCGATGCAGAATATTCAGTCTGTAAAACTCTATTATAGT
GGAACGGAAGCTTTGCAAGATTACGGTAAAAAACGTTTTGCTCCTGTATCTTATCTGTCTTTCACTTCACCGGGAAAGAC
ATTGGCAGCGAATCCATCCTATTCCATTTTAAAATCGAAAGTGACTGAACCTATAAAGAAAGAAATAAAACTGGTGGGAA
ATCAAAGACTGTTTCCCGGTGTAAATTACTTTTGGATTAGTTTGCAAGTGAAATCTTCAGCTTCTTTGGCTACTAAGATT
TCGGCGGAAGTAGTATCCGTAAATTTGGATAATAACAAAGCTCCTCTGCAAGTAGTATCACCAAAAGGCGTTGAGCATCG
TGTCGGTATTGGAGTACGTCATGCCGGTGATGATGAATCGACCGCTTATCGTATTCCGGGATTGGTAACTACCAATAAAG
GGACTTTGCTGGGGGTATATGATGTCCGGTATAATAATAGCGCAGACTTGCAAGAACATGTGGATGTAGGTTTAAGTCGC
AGTACGGATGGCGGACAAACATGGGAGAAGATGCGTTTACCCCTCTCTTTTGGTGAATACGACGGTTTACCTGCCGCACA
GAATGGGGTGGGTGACCCTTCTATTTTGGTGGATAACAAGACTAATACCGTATGGATTGTAGCTGCATGGACTCATGGGA
TGGGGAATCAGCGTGCATGGTGGAGCTCGCATCCGGGAATGGACTTAAACCGCACCGCCCAATTGGTGGTGACTAAAAGT
ACGGACGATGGTAAAACGTGGTCTGCTCCAATCAATATAACCGGCCAAGTGAAAGATCCTTCCTGGTATTTCTTGTTGCA
AGGTCCCGGAAGAGGTATTACGATGGATGATGGTACATTGGTCTTTCCTACTCAGTTCATAGATTCTACCCGCATTCCCA
ATGCAGGAATTATGTATAGTAAAGACGGTGGAAAAACCTGGAAAATGCATAATTATGCCCGTACCAATACAACGGAAGCG
CAAGTAGCCGAAGTTGAACCGGGAGTACTGATGTTGAACATGCGTGACAACCGTAAAGGAAGCCGTGCCGTTGCAACAAC
AAAAGATTTGGGGCTGACTTGGACGGAGCACGTGTCTTCACGTAGTGCGCTTCAGGAACCTGTTTGCATGGCAAGTCTCA
TCAGCGTGAAAGCTAAAGATAACATCTTGGATAAAGACATACTGATATTTTCCAATCCTAATACAACGAAAGGACGTCAT
AGCACTACCATTAAAGTCAGTTTGGATGGTGGTGTCACCTGGCTGCCGCAACACCAGTTACTGCTGGATGAAGACAATAA
CTGGGGATACTCATGCCTGACAATGATTGACAAAGAAACCGTCGGTATTTTGTATGAGAGCAGTGTTGCTCAGATGACCT
TTCAGGCAGTGAAGTTGAAGGATATTGTGAAATAA
>igc_K01186_MH0016_GL0066414_1362543_Bacteroides_Lipid_Metabolism
ATGAAAAACTTTTTTTATACTATGAGTATCGTTATGAGCTTGCTTGTTTTTACAGCTTGTTCAGATGATAGTGTCAATGA
TTTTTCACCTGTGCCCTATCCGGATGAGATGGAACAAGAAGAACCGACACCCGATCCGACACCTGACCCGGACGATCCGA
CACCTGCTCCTGATGCGGATCCGGTGTGGAAAGTAACTTCAACGACTACTGTATTTAATTCTAAAGTAAGTACTGACGTC
TCTTATCGTGTGCCTGCGGTGGCAGTTACAAAAGCCGGTACGATACTTGTTTTTTGTGAAACTCGTTATGGTACTTGGAT
GGATAAATCGGGACGTACGGATATTTTTATGAAGCGTAGTACGGATAAGGGAGCTACCTGGACAGAAAAGAATATAACAG
AGCAAGCCGTTTCTTCAAAACTCTCTTACATGGACCCGACAGTTGTGGTTGACCAGACTACCGGAAAGATTTTCCTTTTT
ACTTCTTTATGGGATGCAGTTGGTAAACCTTCTGCTCAACAAGGCTATAATAACAGAGCTATCATGTATACCTCTGAAGA
TGATGGTGTAACCTGGACAAGGAAAGATCTCACGGATGAAGTGCAGATTGGTATATATAGTGGTTTTACAAGAATGATTG
GCAGCTTTGGTCCCGGTTCCGGTGTACAAATGACAAATGAGATGTATAAGGACCGTTTGATTGTTCCTATGCGTTCATTT
AAGGTCGATGCGGATAAAGGAACTGTTTCTAATGGTGGAAATACCGCTATGTATTCAGATGATCATGGTGTTACCTGGCA
AACAGGTCAGCCTAATAAATCGGGTGAGTGGACGGTTACTGAGGCTCCTGACGGTGCATTGATTGGCAATATTCGATATA
ATGGATATCGGCAAAACTATTATAGTACAGATGGTGGTGCCAAGTGGCCGGGATTCTCGGATTATCCGGCATCACAATTA
CCAACTCCGGAGAAAGGTTGTGCAGGAAGTGTGATAGTGAAAGATAACTGGCTGTACTATTGTGGAGCAAAAGGAATCAC
CGCTACCAGTTCACACGATGACCGTGGTATCCTATATCTTGCCAAAGCAAAATTCTTTGACGGACATTCGCATACATTTA
ATGCTGCAGATCATATGGTGCTTTATGATAAAGCAGCGGGATATACTTGTATGGCATTGATGCCTGATGGTGATTTGGTT
ATTGTTGCGGAACTTGGCGATTTACCCGGATTTACAAAAACTTCAACCAGACCGGAAGGCTGGATAAGATTGGATTTGTT
TATATTATCTTCTAAATAA
>igc_K01186_MH0016_GL0066415_1760990_Bacteroides_Lipid_Metabolism
ATGCACATATTGAAGAATCTATTCATAGTAGTTTTTTTATCTTTTCTTTTCTCAATTAAAGGAGAAGCGCAAACAACAGA
ACAATCAGATTTCTCCGGACTGAAGAAGTGTACTGTCTTTTCTGCCGGGGATGATAATGTGAACAGCTATCGTATTCCCT
CACTGTTGACAACCAAAGATGGTACTTTGCTTGTTTTTTGTGAGGCGCGTAGAGATAGTTGGCGGGATAAAAGCCGTACG
GATATTGTAGTGAAGCGAAGCGAGGATACAGGAAAAACATGGTCTGTTATGCAAGATTTGACACAAGGTATTACCGGTGC
TTATATGGATCCTACTCCGATTCTTGATTCGATTACCGGACGCATCTTTTTATTTACAACTTTTTGGCCGTCGGAAGACC
ATTCCGGAACAAAGAATCGTGCTATTCTTATCACTTCGGATGATAATGGAAAAACTTGGTCTTCGCCTGTGGATGTTACA
TCTACGATTATTCCAGCAGGCTATCATATTGTCGGTTTTGGTCCGGGAGCAGGTTTACAGATGTCGGGAAAACAGTTTAA
GGAACGATTGGTTTTACCGACCCGTGTAGTTGATTCCGAAAGAAAAAGTGCTCATAACGTAGCAATCTATTCCGATAATC
ATGGCCGGACATGGACAATGGGTGGTAAAGGCGATACCGGTGATGAATTTCAAATAGCCGAATCTCCTGCCGGAACATTG
GTTTACAATGCTCGCATACCGGGAGCGCGTATGGTGGCATATAGCGCTGACGGTGGGGGTACTTGGAGCAAAGCGGTAAA
AGAACCGGCACTACCGGGTGTTTCTAAAGGATGTCAGGCGAGCGTTTTGGGACAAGGAAGACAACTCTATTTTTCTGGTA
TCAGAGGAAAAGCTGAAACACCGGAATATGATGAACGCGTAGGTCTGGCTTTGTATAAAAGCTGCGATGGCGGGAAGACA
TGGAATGATGGAATTCAATTATATGATGAAGCTTCAGGCTATAGTTGTATGTCCTTCTTGCCGGACGGCAGAATGGCGAT
TATATTTGAAACGGCAGATACTCCTGGATTTACTCGTAAATCATTGCCCGGTATCAAACCTCTCAAGCGTCCGGCCGGTT
GGATGAGACTGGACTTGCTTATACTACCTATTATTAATCTTTAA
>igc_K01186_MH0016_GL0074388_163384_unknown_Lipid_Metabolism
AATGCCCCCAGCTCTTTTATTGAGTTTAATGGTTCCGATCAGTATATGATGATTCCTCATCATGCCGATTTCAACATAAC
GACTACTGAATCATTTACCGTTTCATGCTGGGTAAAACGAAATGTTTTAGAAGCAGATACCCGTTTCGTCGTGAAACGTG
TAAAAAACAATGCCACCATCAAATCGGGATATGAATTATGGGGAAATGGCATAAGTAGTCAATTTTTCGCTGTGAATAGT
CCCAATAATACAGGAGACCACAATAATTCCGTATCTGTCTATTCAAATATCCCCGGATATGCAGGTGAATGGCACCACAT
CGCTTTCGTCATTGATCGCACAGCAGGTATCATGTACGAATATCACAACGGTACAGCAGTTGCCAACAGCGGAATCAAGC
CCATTGCTCCTTGGGAATGCACTAATACATATGACGTTCTTGTCGGAGCCGGATTCTCTGAAGAAGACACACCTAATTAT
TTCCTTAACGGTGCTATTGGCGGTTTGCATTTCTACAAACGGGCTCTTTCGGCAGAGGAAATCACTGCAGATGCAACGGC
CGAAGTAGGCCCTGAGACAGACGGATTGGTGGCAGCCTATGATTTTCAGAATATTACAGGATTAAGAGTAACAGATATCA
GTGGAAACGGACATACCGGCACATTAGTCGGCTTTACAACCGAACTTCCGGAAATCACCTCGGTAACCCTTGCCCAGAAC
AGCAAATTTACCGGACGTGGAAATCCATACGATCAGATCCTTAAAGCAACTGTAACAATGGGAGGAACAGACGCTACACA
GGCATTACATTCTATGAAAATGAATTTAAACGGAACGACCAATTTAGCAGATATCACGAAAATAAAAATCTATAAAACAT
CCGAAAACAAATTCGATGAACGCACAGCCCAAGATGCCATTTTATTAGGTGAATTTGTTCCGGCTGAAGGTGATATGACA
TGCGAATTTACAAATGCAACCATTCAATCCGGTACAAGTTATTTGTGGATATGCGCTGAAATATCGGAAACAGCAAACGA
AGGTTCAAAAATCGATGCAGAACTGCATGAAATAACCACCGAAAGCCAAGCTTTCGAAATCGAAAATCCCGCTCCAACCG
GAAGTCGTGAAATATTGCTGAAACGCCGCCTGGTATTTGCCCCGGGTGATTATGATTCAAAGAACTGGCGTATACCGGCA
TTACTTCAACTTTCAGACGGAACATTATTAGCAACTACCGACAAACGCAAATACAACGAAACAGACCTTCCGGAAGACAT
TGACATCGTTTCGCGTTATAGTACCGACGGCGGCCTCACCTGGAGTGAACCTGTAACCATTGTTGAAGGTAAAGGATATA
AAAAAGGATACGGTGATGCAGTCATCGTTGAGGCAGCCAATGGCGATGTAGTGTGCGGATTCGTTGGTGGAAACGGACTT
TGGGCCTCTTCCGCATCCGACCCTCAATGGTCGTATATCACTATCAGTCATGATAAAGGACGTACTTGGGAAGAACCTAA
AAACGTTACAGATCTGTTATGGGGAAGCAATTGTGATAATGTAGAACGCAAAGCCTTTACCCACTCTTTCTTCGGTTCCG
GAAACGGTTTACGTCTGACTCGCGGCGAACACGCAGGACGTATCATGTTTGTTGCAGCAATGGGCTCCGGAAACCAGTTA
CACAATTATGCCGTTTATTCAGATGACAATGGTGCTACCTGGACAGTATCAGAACGTGCATTCAGTAATGGAGATGAAGC
GAAAGTGGTAGAACTCAATGATGGCCGTGTATTAATGAGCGTTCGTCAAAACGGTTACCGTGGTTACAGCATCTCTACAG
ACGGTGGAGAAACCTGGGGAGCCCAATCAAACTGGAACGAAATCAATACCAATGCCTGCAACGGTGATATCATCCGTTAT
ACAGCAACAGATCAAGGCTTCAATAAAGACCGTCTGTTACATTCCATTCCTAATTCTTCTTCACGCCAGAACGTAAGTAT
ATTTATCAGTTATGATGAAGGGGAAACATGGCCGACAGTAAAATCCATATGCCCATACAACTCTGTATATTCATCTCTCA
CCATCCTTCCCGACGGTACAATCGGAGCATATGTGGAAGAAAATCCGGATGGTGCTTGCTCGCTCTATTTCATGAATTTC
TCTTTAAAATGGCTCACCGACGGTCAAGATGAATACACCCCTGCAGGTGAAATCTTGCAACGGGTTGAGACGCCTATCTT
CGATCCAGACGGTGCCGATATGGAAGACGGAGAGACAGTTAATGTCCATATCACATGTACCACTCCGGAAGCTATCATTC
ACTATACTCTTGACGGGACAGCGCCCACCGAGGAATCCGAAGTGTACACAGAAGCCATCGTAGTTTCGTCATCAGTTACA
ATTAAGGCAATAGCCGTTAAAGAAGGCATGCTCAACAGTAAAACAGCAACAGCAGAATTTACTTATCCGGCTTATTGCAC
TCCCAATTTAAAAACAAGCCATAGCCGTTATCTGACCTCCGTATCGGTAACTGACGGCACGAATTCATTTGTCAGCACTC
AAATTCAAACGGCAGCAGCCCCCCGCGCCGTTTATGTAGACAAAACGGATGAGATAATTAAAACCAAAGCTGGTGCTACA
ATAAATGCAAGTACCGAATGGAATTTTTCATGGATGCATGCTTATGTATATATAGACTATAACAAAGATAAAACATTTGA
CATAACACTCAATGCCGACGGTGAAAACGAAGGAGAATTGGTTTCATACACCTATTTTGCGGAA
>igc_K01186_MH0018_GL0016209_1288256_unknown_Lipid_Metabolism
GTGCCAGGAGATTTTGAACAAAGAAGTATAAATGAACAAAAAACGAGAAATATGATTTTTTCAGCAAATATAAGCAAGGC
ATTGTGTCTCGCTACGATGGGTATTACCCTGATGATGCCTGCACAGGTTGCTGCTGCAACCCCAGAAATGGCAGTTGAGG
CTCAGGCTGTGAACGCTCAGGACGGCATCACCGTCTTCCCTAACAAGGAAGCACAGTATCGCATTCCTGCCATCGTGGAG
TGTAAGTCGGGTAAGTTGATTGCCTTTACCGATCATCGTTATCACAATAAGGATATTGGTGGCGGCCGTCATCTCGACAT
CGTGATGAAGACCAGTATGGACAAGGGCGCTACCTGGAGCTCTCCAGAGCAGATGGTGGCAAAGGGTGGAAACGGTATTG
CTACCAGTTTCGATTGCGCCCATGGCGATGCGGCTGTCGTAGTAGATAAGAAGAGCGGCAGAATCCTCCTGATGTGTGCA
TCGGGCGGTATCGGCTACTGGGAGTCTAAGCGTGGCAATCTCCTGATGATGGGTAGATACTACAGCGACGACGAGGGTAA
GACATGGTATGGCGAGGAAGTGACCAAGCTGATATACGACCTCATGCCAGAAGTGGAATCTGCCTTCTTTACCAGTGGTA
GAATCTGTCAGAGTAAGCAGATCAAGGTGGGCAAGTACTATCGTGTCTATACCGTGTTGTGTACCCGTAGCGGTAACCGC
ATTCTCTATAGCGACGACTTTGGTCAGAACTGGAAGGTATTGGGCAAGAATGTAGCTGAGGCTGCTCCTCAAGGAGATGA
GGCTAAGGTTGAAGAGTTGCCAGACGGTAATGTGTTGCTCAGCAGCCGTGCAATGGGTGGACGCCACATCAACATCTATA
CTTATGAGGATAAGAAGACTGCCACAGGCTCTTGGGGCAAGGTAATAGCTTCTGATGCCAAGAATATGGGTGTTGCTGCC
CATAAGAACTCTTGCAATGGCGAGGTTCTCATAGTGGATGCCAAGAAGAACGGCAAGAAGGTGAAGCTGCTGTTGCAGAG
TGTTCCGGTAGGTCCAGGCCGTAACAACGTAGGTATCTACTACAAGGCATTGGAGACTCCTGCTGATTATGCCACTCCAG
AGGCGATTGCCAAAAACTGGGAAGGCTGCTATCAGTTGAGCAATACAACATCGGCTTACTCAACCATGGTTCAGGGCAAG
AATGGAAGCATCTACTTCCTCCTGGAGGAGAATGCCTTTAAGGATCCGAAGACACAGACGGATGATTACTACGATATCCG
ATTCTATAACCTGAGCATTGAGCAGATAACAAATAACAGATATAAATAA
>igc_K01186_MH0020_GL0014489_2167490_unknown_Metabolism
ATGGAAACGCTGAAAAATGGATTTCATTATCCTGTGACCGTAATTTTAACATCTGATGAACAGTTTGGATATGCCCGAGA
ACCGATTATACAGAGAATGCCAGATGGATCCATCGTTTGTCTGACACTTACCGGTGGTCCTACAGAACCGCATAAAACCA
ATGTTGTAGGAGTTGTCAGAAGCGAGGACGATGGTAAAAGCTGGAGTAGGCACACTACATTGTTCCAACATTCAGAGCGA
GCTTGTTGGGCTCCGGAGATGTATGTGGAAGGTGATGTTGTATGTGTGTTGGTACATACCTATAATTCTGAATGCCGGTA
CAGAGAGTTGATTGTGTATCAGTCTTTTTCTTATGACAGTGGAAAAACCTGGACAGAGCCAAAGAGCCTTCCGTCTGGAA
TTACTAATTATTGTTTCAGAAAACGCTGTGTTTTGAAAAATGGAAATTGGATTTTTCCGGTGTATTGGCAGGAATGCAAT
GCGGCCTGGGATTGGGTTAAAGAGCCGGTGGAAGATTCTTTGTCTATGAAATGGCCCAAACGCGCAGGAGCTGTGATTTC
CACGGACCAGGGGAAAACATATTCGCTGCACGGATACCTGAAGGCAGAGTTCCCTTTGTGGGAGAATAATATTGTGGAAC
TTGAAAACGGGGATTTGATAATGCTCATGAGAGCAGAACGCAGCGGTTTTTTATATAAATCAATCAGCCACGATGGGGGC
TATACCTGGAGTGAAGCAGAAAAAACAGATATTCCGAATCCAAATTCCAAAATCACGCTGATTCGACAGGAAAATAAAAT
TTTGTTATTCCATAATCCAAACTCCAATTATCAAGGGGTGATTTTTGATATGCGAAAGCCGCTATCTCTGTGGATCAGCT
ATGATGAAATGAAATCTTGGGGAAAAAAGATAGTGCTGTGTGATGAGCCTATGTTTTATCCACACGCATTTTTGGATAAT
GAAAAGCGGATGGTTTATCTGGCATCAGAAAATGCAAGAACACATTTTCTGATGAAGATACCTTATGCAGAGTTGGAGAA
GGAGTGA
>igc_K01186_MH0020_GL0038547_1770430_Bacteroides_Lipid_Metabolism
ATGAAAACTTATAAGATTCTGACATGTATATTTCTTATGACGAGCCTATTCACACAGGCTTGTCAAAAAGATGATGATTC
ACAAGATACTCCGGTTCCACCTTCACCTGAAGAGGAAGTTCCAGCATCCCAATTCGATTATGTCTATAGTCAGGGAGTAG
ACGGATATGAAGTCTATAGAATACCTGCTATTGTTAAGACGCAGAGTAATACCTTATTGGCATTTGCAGAGGCTAGAAAA
GCTAGAAGTAATGGAGACAGTGGAGATATAGATCTTGTTGTTAAGCGTTCGTCTGATAATGGAAAAACATGGAGTAAACA
AATAATGATATGGGATGATGGGCAGAATACTTGTGGAAATCCTGTTCCGATTGTTGATGATAAAGGTAGAATACATTTGT
TAATGACATGGAATTATCAAACAGATAAGTGGGGAACAATAACCAATGGAACCGGAGAAAACACTCGGCGTCCGTATTAT
ACCTATTCGGATGATGACGGTGTCACTTGGGCATCTCCTGTTGAGATAACTTCTGCTGTGAAAAAAGAAAAATGGGATTG
GTACGCTACTGGACCTTGTCATGGTATTCAAATTCAGAAAGGGACCAATAGGGGACGTTTAATTGCTCCAAACTATTTTA
CTACTAGGGAAAATGGAAAAGTAAAAAGTTATTCGCATATTATTTATTCTGATGATTACGGAAAGACATGGAAACCAGGT
GAACCAACTCCGGTTAGTGGTGTTGGCGAATGTTCTGTTGCTGAAATAGGAGAGGGAACTTTAATGTTGAATATGAGAGC
GGATGAAGGATTCTACCGAAAAAATAGTATTAGTCAGGATGGTGGTATAACGTGGTCTAATCCTCAAGCTAGCAACGATC
AAATAGATTGTAAATGTCAGGGTAGTATACTATCAATAGGACAATCTGTTTTTCTCTCAAATGCAGCTTCTGCTACAGAA
CGTATTAATATGACTATTAAGAAAAGCTCTGATGGTGGAAAAAGTTGGAAAGGGCAATATATTGTGTATGAAGGAAACTC
TGGTTATTCGGATTTGGTTGAACTCTCTGATTCACAGATTGCTCTTATATATGAAGGTGGAGAAAAAAGATATACAGATG
GATTGGCTTTTAAAGTTGTCAGTATAAAATCGATACAATGA
>igc_K01186_MH0020_GL0038551_750905_Bacteroides_Lipid_Metabolism
ATGAAAGTAAGTAAGAAAATATTTATCATATTTTCGATGATTTTGTTATTGGTGTCACCAGTCACATCTTTAGGTAAAGA
CATAAAATGGGTACTGGAGAGACCTGTTATTCCTGTGTTGGTAAAGAAACCGGCAAATCCTGTAATGAAGATAACTTTAA
TCAGGACAGATAATCAACCTTATGTTATCCGGCAAATAGATCTGGATTTATTGGGGAGCACGAATGTGGCAGATATTGTT
TCTGTTGCCATATATGGTGCGAAGAAGAATGGACTGATAGATACGTCTCGTTTACTTTGTAATGCACTTCCCGCTACACA
AAAAATGTCATTTACTAATGAAGTGCAGGTTAATCAGGATTCTTTGTCTTTTTGGGTAGCCGTAACATTGAAAGATACGG
TTTCACTGGATCATCGTGTTCAGGTTAATTGTAACCGGGTGAAAACCACGAAAGGCAATCTGAAAATTTTGGATAAAACA
AGTAAACCTTTACGAGTAGGAGTAGCTGTACGACAGAAAGGACAGGATGGATGTATCTCATCACGTATTCCAGGATTAGC
TACTAGTAATAAAGGCACTTTATTGGCCATTTTTGATGCCCGCTATGATTATCCTCGTGATTTGCAGGGAAATATAGATA
TTGCTCTTCATCGTAGTACAGATAAGGGAGTAACCTGGCAACCCATTCAAACTGTTTTGGATATGGGAGAATGGGGAGGT
TTACCACAGAAATACAATGGAGTGAGTGATGCCTGTATTTTAGTAGATAAAAATACTGGTGATATTTATGTAGCCGGATT
ATGGATGCACGGTCTGCTGGATAAAGACGGAAAGTGGATAGAAGGTCTGAATGAAAACAGTACGAACTGGACACATCAAT
GGAAAGGTAGAGGTTCTCAACCAGGAACAGGGCTAAAAGAAACTTCCCAGTTTATGATAGCAAAAAGTACGGATGATGGT
CTTAGCTGGGGCTTTCCGGATAATATAACCTCAAAGACGAAACGCCCTGAATGGTGGTTATTTGCACCTGCACCCGGACA
GGGAATTACGTTGACAGACGGAACGTTGGTATTTCCTACACAAGGACGTGACGAAAACGGGCTTCCTTTCTCGAATATTA
CGTATAGTAAAGATCATGGAAAGACGTGGGTGACCAGTAATCCTGCATATCAGGATGTTACGGAATGTAGTGTCGTACAA
TTGGGTGACGGCGCCTTGATGTTGAACATGCGTGATAACCGGAACAGAGGAAATAAAGACGTGAACGGTCGTAGAATCTG
CACAACTATTGATCTGGGAGAAAGTTGGAAAGAACATCCAACTTCACGGAGAGCACTCGTAGAACCTACTTGTATGGCAA
GTCTGCATCGACATGAGTATATGGAAGAAGGAAAGAAGAAAAGCATGCTTCTGTTTGTAAATCCGAATAATTATGGGACA
AGAGATAATCTGACTTTAAAAGTTAGTTTTGATGATGGAATGACTTGGCCGGAAGAACATTGGATTCTTTTCGACCAATA
TCGTAGTGCCGGATATTCCTGCATTACATCCATAGATGAAAATTCAATAGGTATATTATATGAGAGTAGTCAGTCGGATT
TAGCTTTTATAAAAATCAATTTAATAGAGATTTTAAAGTAA
>igc_K01186_MH0025_GL0010128_692079_unknown_Lipid_Metabolism
ATGATTTTTGAGTTTTCTTTTTATCCTCTATCCTATTTTTGCTGCAAAAATAACAAATTTAATAATATGAGACTTTATTT
ACTTTTTGTTTTACTGAGTTTATACCCCGTATTTACGCAGGCTACAGATACTGTTTATGTGCATGAAACGCAACTGCCAA
TCTTGATAGAGCGTAAGGATAACGTGTTTTTTTTAATGCGTTTGACCACAGATGAAAGCGATAAAAAACTAAACGAAGTA
GCTTTGCAATTTGATTCAGAATGTGAATTTGTCAATATCCAATCCGTCAAACTATATTATGGGGGTACAGAAGCGCGTCA
GAATTATGGCAAGGATCTTTTCGCCCCCGTTGTTTATATTCCCCGCAATGACCCGGGAAAGACATTGGCTGCAAACCGTT
CTTATTCGATAAAAAAAACACAGGTGGATAATCCCGGGCGGAAAGTGTTGTTAAATGCCGGTCAAAAGCTGTTTCCTGGG
GTCAACTATTTTTGGATCAGTCTGCAAATGAAGCCGAGTGCTTCTTTGCTAGATAAAGTGTCAGCTAAGATTGTTACTAT
TAAGGTTGATAATAAAGAAGCACTTATACATACGGTTTCATCGGAGAATATAACTCATAGGGTAGGAGTGGGGGTACGCC
ATGCCGGTGATGATGGTTCGGCTGCCTTCCGTATTCCGGGGTTGGCAACTACTAATAAAGGAACATTGCTGGGAGTTTAT
GATGTACGTTATAACAGCAGTGTTGATTTGCAGGAACATGTGGACGTCGGTTTGAGCCGTAGTGTAGACGGTGGTAAAAC
ATGGGAGAAGATGCGTTTACCTTTAGCTTTTGGTGAAACTGGCGGTTTGCCTGCTGCGCAGAACGGCGTTGGAGATCCTT
CGATCTTGGTGGATACCAAGACCAACACAGCATGGGTGGTAGCAGCCTGGACACATGGAATGGGTAATCAGCGTGCTTGG
TGGAGTTCTTATCCGGGAATGCATATGAATCATACGGCCCAGTTGGTATTGTCAAAGAGTACGGATGATGGTAAAACGTG
GTCGGAGCCTATTAATATAACAGATCAGGTGAAAGATCCATCCTGGTATTTCCTTTTGCAAGGACCGGGACGAGGTATCA
CCATGCAAGACGGCACATTGGTATTCCCGATTCAGTTTATCGATTCTACGCGTGTTCCGAATGCGGGAATTATGTATAGC
AAAGACCGTGGCGAAACATGGAAAATCCATAACTATGCGCGCACCAATACAACAGAAGCCCAGGTAGCGGAAGTGGAGCC
TGGCGTACTGATGTTAAATATGAGAGATAACCGTGGAGGCAGTCGTGCTGTCGCTACTACCAAGGATCTCGGTAAGACTT
GGACAGAACATCCTTCTTCCCGTAAAGCTTTACAGGAACCGGTGTGTATGGCAAGTTTAATCAGCGTGAAAGCGGCAGAC
AACACATTAAATAAGGATATTCTTTTGTTCTCCAATCCGAATACGGTAAAAGGTCGTCATCATATCACGATCAAGGCCAG
TCTGGATGGAGGTATCACCTGGCTACCCGAACATCAAGTGATGCTGGATGAAGGTGACGGTTGGGGATATTCTTGTTTGA
CAATGATTGATAAAGAGACAGTCGGCATATTATATGAAAGCAGTGTCGCTCATATGACTTTTCAGGCAATCCGGCTGAGA
GATATAATACAATAG
>igc_K01186_MH0025_GL0026059_1527308_unknown_Lipid_Metabolism
ATGCAAGGAATGGCTGCAGGTCCAGGTTATACTGGAAATATTACTTATGGCGATAGCAATTGTATTTGGCCCACTAATTT
TGGTGGACAGTATAGAGTTTTTACAAATCAAGGAACTGGAACTACACATTATAGAATACCAGCATTATTGACGCTACCAA
ACGGAGATATCTTGGCATTTGCAGATAAAAGATATAACGGTGCGGGAGATTTGCCTAATCAAATAGAAGTTATGGTAAGA
AAAAGCACTAATAACGGAACAAATTTTAATGCAGAAAAGAGAATAACGCCACCAAGCGCAAGTAAAAAAGACGGACATGG
CGATACGGCTGTAGTTTTAGATAAAAAGACAGGGCATATATTGGCTTTAGTTGCCGCAGGACAGGGTTTTTTGAAGTCTA
CTCCTCATGACCCAATTAGAATAAAAGTAATTAGAAGCAAAGACAATGGAGATAGTTGGTCTGAGCCGATAGATATAACC
TCTCAAGTTTACGGAGATGGATGCGAAGACCCTACAAGGAGATATTGGTATGCCGCTTTTGTTTCCTCTGGCAACGGACT
TCAAATGAGAAACGGAAGAATAATGTTTATAATAAATGTTAGAGAAAGTTCTTCAACTTTAGCTACAAGTTTTAGAAATT
ACGCTTTATATTCCGATGACGGCGGATATAAATGGAAGGTTAGTAGAGGAAGCCCAAAAAATCCAAGAGGCGGAAACGAG
GCAAAAGTTGTAGAACTCAATGACGGCTCATTGCTTATGCATATTCGCTGGACGCCAAATAGATTACAATCAAGGTCTTA
CGATTACGGAGAAACTTGGACGGAAGCTACAGTAATAAATGGTATTCCTGCATCTCATTCAAATGGAGATTTGATTGTCT
ATACTTCTAAAAAAAATAAATATGATAAAGACAGACTTATCACTTTGGTTGATAAGCGTCCTTGGGGCGATAATAATAGA
GCATGCTCATGCAAAGGAGTAGGAAATTGCAGTGCTGGTTATCCAGGATGCCCTACATTTTATGTGAGCTATGACGAAGG
AAAAACCTGGACAAATAGTAGAAGACTTTATGAAGGAGATGCTGGATATTCCTCTTTAGCTATTCTTAAAGATGGAAGCA
TTGGAATATTGGCAGAACTAACTAAACCTTGGGACGGACCGATTTGGTTTTTAAGAGCAAGCATAGAATGGTGCAATTCT
AATGATAATCCTTGCTCACCAACAAATACTAAAAAATAA
>igc_K01186_MH0025_GL0078263_1605770_unknown_Lipid_Metabolism
ATGGAAGGAATGGCTGCAGGACCTGGATTTACTAATAATATTACTTATGGCAATAGTAATATTATTTGCCCATCATCACC
AGCAAATTCAAATCAACTTTTTACAGATGATGGAAAAACATATTATAGAATACCAGAATTATTAGCTTTACCAAACGGAG
ACCTTTTAGCTTTTGCAGATAGAAGATATAATGGCGCGGGCGATTTACCAAATAGGATTGAAGTTTATGTAAAGAAAAGC
ACAAATAATGGGACAAATTGGGGAGCAGAAAAACAAGTAACTCCAACTAGCTTAAGTAAATCCGATGGGTATGGAGATAC
GGCTGCAGTTTTAGATAGAAAAACGGGAAATGTTATAGCGGTAGTAGCCCACGGACAAGGTTTTTTTCAGTCAACCTCCA
AAGACCCTATTAGAATTATAACGATTAGAAGCAGAAATAATGGAGAGAGAGGGGAAACGCCGATAGATATAACCTCTCAA
ATTTATGGAGCTGGATGTAGTGATTTAACTCGAAGAAATTGGCAAGCGGCTTTTGTCACTTCTGGAAACGGACTTCAATT
AAGAAATGGAAGACTATGTTTTGTTTTAGTCGTTAGAGAAACTACTCAAACTGCGACAAAGTCGATTAAAAATTATCTAA
TGTATTCGGATGATGGAGGGCATAAATGGAAGGTTAGTAGAGGAAGCCCAAGAAATGATAATGGAGGAAACGAGGCAAAA
GTTGTCGAATTAAATCAAGATGGACATTTATTAATGAATATTCGTCCAAACGGACCAATATGGAAAAGATATTTATCTCG
TTCTTACGATTACGGAGAAACTTGGACAGATGCTAAAGTTCAAAATGATTTGCCATCTTCTGGCTCTAATGGGGATACAA
TTTATTATACTTCTACCTTAAATGGTTATGATAAAAATAGATTAATAACTTTAGTAGACGCAAGACCTTATAGAAATGCA
CATAATGGAGGACCTGGAGAACCAACATTTTACATAAGCTATGACGAAGGCTATACTTGGAGTAATAGTAAATGTATGTA
TAGTCGTAATGCTGGATATTCCTCTTTAGCTATTCTTAAAGACGGAAGCATTGGAATATTGGCAGAATTGGGTAATTCGT
GGAATGGACCAATATATTTCCTAAAAACAAGCATAGAATGGTGCAATCCTAATGATAATCCTTGTTCACCGAATGTTAGC
GCTAAAAAATAA
>igc_K01186_MH0026_GL0006967_1288292_unknown_Lipid_Metabolism
GTGTCAGGAGATTTTGAACAAGGAAGTATAAATGAACAAAAAATGAGAAATATGATTTTTCCAGCAAATATAAGCAAGGC
ATTGTGTCTTGCTACTATGGGGATTACCCTGATGATGCCTGCACAGGTTGCTGCTGCAACCCCTGCTATGGCTGTTGAGA
CACAGGCTGTGAACGCTCAGGGCGGCATCACCGTCTTCTCTAACAAGGATGCACAGTATCGCATTCCTGCCATCGTGGAG
TGTAAGTCGGGTAAGTTGATTGCGTTTACCGATCATCGTTATCACAATAAGGATATTGGTGGCGGCCGTCATCTCGACAT
CGTGATGAAGACCAGTATGGACAAGGGCGCTACCTGGAGCTCTCCTGAGCAGATGGTGGCAAAGGGTGGAAACGGCATTG
CTACCAGTTTCGACTGTGCCCATGGCGATGCGGCTGTCGTAGTAGATAAGAAGAGCGGCAGAATCCTCCTGATGTGTGCA
TCGGGTGGTATCGGCTACTGGGAGTCTAAGCGTGGTCATCTCCTGATGATGGGTAGATACTACAGCGACGACGAGGGTAA
GACATGGTATGGCGAGGAAGTGACCAAGCAGATCTATGACCTCATGCCAGAAGTGGAATCAGCCTTCTTTACCAGTGGTA
GAATCTGCCAGAGTAAGCAGATCAAGGTGGGCAAGTACTATCGTGTCTATACCGTGTTGTGTACCCGCAGCGGTAACCGT
ATTCTCTATAGCGATGACTTCGGTCAGAACTGGAAGGTATTGGGCAAGAATGTTGCCGAGGCTGCTCCTTACGGAGATGA
GGCTAAGGTTGAAGAGTTGCCAGACGGCAATGTGTTGCTCAGCAGCCGTGCGATGGGTGGACGCCACATCAACATCTATA
CTTATGAGGATAAGAAGACAGCCACAGGCTCTTGGGGCAAGGTAATAGCTTCTGATGCCAAGAATATGGGTGTTGCTGCT
CACAAGAATTCTTGCAATGGCGAGGTTCTCATGGTGGATGCCAAGAAGAATGGCAAGAAGGTGAAACTGCTCCTGCAGAG
TGTTCCGGTAGGTCCAGGCCGTAACAACGTAGGTATCTACTACAAGGCATTGGAGACTCCTGCTGATTATGCTACTCCAG
AGGCGATCGCCAAGAACTGGGAAGGCTGCTATCAGTTGAGCAATACCACTTCTGCCTATTCTACCATGGTTCAGGGCAAG
GATGGCAGCATCTATTTCCTCCTGGAAGAGAATGCATTCAGAAATCCTAAAAACCAGACGGATGATTATTACGACATTCG
ATTCTATAACCTGAGCATTGAGCAGATAACAAATAATAGATATAAATAA
>igc_K01186_MH0026_GL0017220_1596746_unknown_Lipid_Metabolism
ATGAAACGGATGATGATGACTGCCCTTGCTTGGGCAACGGTTTCCTTGGCGGCTTTGGCACAGACCACGGTCTTCGGCGG
CAACTACCGCATTCCCTCTATCCTGCGATTGGCCGATGGCAAAGTGGTGGCCTTTAGTGACTATCGCCCAGAAGGAGGCG
ATGTGGGACAGCGTGCCACCTTGCAAAACGATATTGTAGCCAAAGTCTTTGACAAGCGATGGGGAGAGGAGATGACCTTG
CTGAAGGCAGGTAAGCACGACAACGGACGCTTGTTCAGTTTCGGCGATGCAGCGACGGCCTATGATGCACAGACGGGGCG
GATTCTCCTGATGTGTGCCTATGGTGATGTGTGCTATTGGAATTCCACGCTCCGCGACCCCATTGGAGTTTATCGTGCCT
ATTTCCATTTGGATGGCAACACGATCGTCAAGGATAGTGCGCAGGAGGTGACGCGTGAGATCTATCCCCTGTTTCATGGC
GCTGTGATGAAAACTTTCTTCACGAGTGGACGCATCTGTCAGAGCAGCCGCCCGCTGAGGCCGATGTGTCCTCAAAGGCT
CTATGCTTCCTTGGCCAGCAATCTGGGAGCGATGGTGGTCTTCTCCGACGACTTCGGTCAGACCTGGGATATTCTTGGTG
GCATGCAGGTGCAACCCGCACCCCAGGGTGACGAGGCGAAATTGGTGGAGTTGCCCAATGGCGATGTGTTGCTCAACTGT
AGGGCGCGCGACGCAGACGGGCGCTACCTCAACATCTTCCACTACACCAATCCGTCAAGGGCTGAAGGAGCATGGGAGCA
GCCCGTCTTGTCAGCCGATACGACCACGCTGGGTCTCTACGGAGCACGCTGCAATGGCGAGACGTTAGTTCTTCCTGTGC
GTAGTGTGAGAACCGGAAAGCGCACCCACCTCATCCTACAGTCGCTTCCGTTTGGTACGGATCGTAGCAGGGTAGGCATC
TATTACAAAGCGTGTGGCGAAGGCGTGCAGCAGGTCAGCGAACTGGCTACGGGATGGAGGCGCTTTGATGTGAGCAAGAC
TCATTCGGCCTATTCCACAATGGCCTTCAACGGACGCGACGGCATAGCGTTGCTCTACGAGGAAGACCTGACAGGCCCCA
ATCCCGACAATTACAACTACAATATCAAGTATGTTGACCTCCCGATAGCACAAATCACCTACGGCGAGTATCTCTACGAC
AACACACGAAAATAA
>igc_K01186_MH0026_GL0023215_1770481_Bacteroides_Lipid_Metabolism
ATGAAAACCTATAAGATTATTACATGCGTATTTCTTTTTACAAGTATGTTTACACAGGCTTGTCAAAAAGATGATGAGAC
ACAAGGAAACCCAACTCCTGTTCCACCGGAAGAAGAAGTGCCTTCGTCCGAATTCAACTATATTTATAATCAAGGGACGG
ATGGTTTTGAACTCTATCGAATACCTGCTATTGTTAAAAGTAAAAGCAATACTTTATTAGCTTTTGCTGAAGCTAGAAAA
GCTCGAAGTAATGGAGATAGCGGAGATATAGATCTTGTAGTCAAACGTTCGTCGGATAATGGAAAAACATGGAGTAAACA
GATTACGATATGGAATGATGGACAAAACACTTGTGGAAATCCCGTGCCTATTGTTGACGACAGAGGTAGAATACATCTGC
TTATGACTTGGAATTTCCAGACTGATAAATGGGGGGCAATAACCAATGGTACCGGAGAAGACAGCCGACGTCCGTACTAT
ACATATTCTGATGATGACGGCATTACTTGGGCGCAACCAGTTGAAATAACTTCTTCTGTAAAAAAAGAAAAATGGGATTG
GTATGCTACCGGTCCGTGCCATGGTATTCAGATTCAAAAGGGAATACATAAAGGAAGATTAGTTGCTCCAAACTATTTTA
CAACTCGGGAGAGTGGAAAGGTCACGAGTTATTCTCATATCATTTATTCTGATGATTACGGAAAAACATGGAAACCAGGA
GAACCTACTCCTGTCGGTGGTGTTGGAGAATGTTCTGTAGCCGAGATAGGAGAGGGAACGTTAATGTTGAATATGAGAGC
AGATGAAGGCTTTTATCGGAAAAGTTGTACTAGCATAGATGGAGGACTTACTTGGTCTTCACCTCAAATTAGCATTGATC
AAATAGACTGTAAGTGTCAGGGTAGTATATTATCAATAGGAGGAGCTGTTTTTCTTTCGAATGCTGCTTCCGCTACGGAA
CGTATTAATATGACTATCAAAAAAAGTACGGATAATGGGAAAAACTGGAAGGGACAATATACAGTTTATGAAGGTAACTC
TGGTTACTCTGATATAGTTGAGCTCTCTGATTCACAGATTGCTATTATCTATGAGGGAGGAGAAAAACGATATACGGATG
GGCTGGCATTTAAAGTTGTTAGCATAAAATCAATACAATGA
>igc_K01186_MH0026_GL0048999_2100878_unknown_Metabolism
ATGGAAGGTGTGACTGACAGTATGAAGATTACAAATTATACACAGGAATTTATCACAGATGATAACAAACCCTTTGACAG
TGCCCATGCCTCAACACTGCTGGAATTAAAGGACGGTGGCATTCTGGCGGCATGGTTTGGCGGTGCATGGGAAAAGAACC
CGGACGTAGCGATCTGGACAGCGATACGTGATAAGGACGGCTGGGGACAACCGGTAAAGGCAGCGGATGTAAGAGGAATT
GCCATGTGGAATCCCGTACTTTTCCGTAAGGAGGATGGAAAAATTATCCTTTTCTATAAGGTCGGCAAGCTGATCTCGGA
ATGGGTGACCTGGTATATGGAAAGCGAAGATGAAGGACACACCTTTTCAGAGCCGCAGGAACTGGTACCCGGAGATATCG
GAGGAAGAGGTCCTGTCAAGAATAAACCTATCCGGTTAAGTGACGGCACCGTACTGGCTCCCGGATCTCTGGAAGGGGAA
TTGTGGGACGGATTCGTGGATATCTCCAAAGATGACTGCCGCACCTGGGAGAGAAGCGATCTGGTGCCGCTGCACAGACT
GGCGATCACAGATAAGGGCGTTCATAATGTGCAGGTGATCGACAGACCTTATGACAGACATTATATCTACGGAAAAGGGA
TCATTCAGCCTACCCTCTGGGAGGATCGGGATGGAAAAGTACATATGCTTTGCCGCAGCAGCAGCTCCCGTATCATCCGC
AGCGATTCCGAGGATGGCGGAAGAACTTGGTGTCTGGCATATGATACCGGACTTCCCAACAATAACAGCGGTATCGATCT
GGTCAAATTAAAGAATGGAGATCTTGTGTTAGTCTATAATCCCAGAGAGAATCTGCCAGGTTATTACAAGGGACCGAGAA
CCCCGCTCAGCGTTGCGTTGTCCAGAGACAACGGAGAGACCTTCGAGATCATCTGTACATTAGAGGATCAGAGAGGCGAC
TATTGTTATCCTTCCGTAATATGCAACGATGACAATAAGATTATGATCACTTATACCTGGAAACGGGAAAAGATCGTATA
TGTAAGCTTTACATTAGAGGACTGA
>igc_K01186_MH0035_GL0004979_2100919_unknown_Metabolism
ATGGAAGGAGTGACTGACAGTATGAAGATTACAAATTATACACAGGAATTTATCACAGATGATAACAAACCCTTTGACAG
TGCCCATGCCTCAACACTGCTGGAATTAAAGGACGGCGGCATTCTGGCGGCATGGTTCGGCGGTGCATGGGAAAAGAACC
CGGACGTAGCGATCTGGACAGCGATACGTGATATGGATGGCTGGGGACAACCGGTAAAGGTAGCGGATGTAAGAGGGGTT
GCCATGTGGAATCCCGTACTTTTCCGCAAGGAAGATGGAAAAATTATCCTCTTCTATAAAGTCGGTAAGCTGATCTCGGA
ATGGATGACCTGGTATATGGAAAGCGAAGATGAAGGACACACCTTCTCAGAGCCGCAGGAACTGGTACCCGGAGATATCG
GAGGAAGAGGCCCTGTCAAGAATAAACCTATTCGGTTAAGCGACGGTACCGTTCTGGCCCCCGGATCCCTGGAAGGGAAA
CTGTGGGACGGATTTGTGGATATCTCCAGAGATGACTGCCGCACTTGGGAGAGAAGCGATCTGGTACCTCTGCACAGACT
GGAAATCACAAACGAAGGCGTTCATAACGTGCAGGTGATCGACAGACCTTATGACAGACATTATATCTATGGAAAAGGTA
TTATTCAGCCCACCCTCTGGGAGGATCGGGATGGAAAAGTACATATGCTCTGTCGCAGCAGCAGCTCCCGAATCATCCGC
AGCGATTCCGAGGATGGCGGAAGGACATGGTGTCTGGCATATGACACCGGGCTTCCCAACAATAACAGCGGTATCGATCT
GGTCAAATTAAAGAACGGCGATCTGGTGCTGGCCTATAATCCCAGAGAGAATCTGCCCGGCTATTACAAGGGACCGAGAA
CACCGCTTAGCGTTGCGCTGTCCAGAGACAACGGAGAGACCTTTGAGATCATCTGTACGTTAGAGGATCAGAGAGGCGAT
TATTGCTATCCTTCCGTAATCTGCAACGACGACAATAAGATTATGATCACTTATACCTGGAAACGGGAAAAGATTGTGTA
TGTAAGCTTTACATTAGAGGACTGA
>igc_K01186_MH0037_GL0052349_737908_Bacteroides_Lipid_Metabolism
ATGAAAAGAAATCATTATTTTCTCCTCTTTATTTTATTAGGATTTTTCTTTAGTGTTCAAGCTTCAGATACTGTCCGAGC
TTCAGATACAGTTTTTATCCGTGAAACACAAATCCCCATTCTGATAGAACGGCAAGACAATGTTTTGTTTTATATTCGTT
TGGATGCTGAAGAAAGTAAGTTTCTGAATGAAGTCGTATTAAATTTCAACAAAAGCACGCCACAGCACGATATCCAGTCA
GTAAAACTCTATTATGGAGGCACGGAGGCATTGCAGCATAGAAATAAAAAGTGTATGGCTCCTGTAGAATATATATCCAG
TTCTCATCCGGGAACTACCTTATCTGCCAATCCGTCGTATTCGGTGAAATGTGCGGAAGTAGTGAGACCTTCCAATAAAG
TAGTACTTAAGAGTAATTATAAATTATTTCCAGGCGTAAATTTTTTTTGGATTAGCTTGCAGATGAAAAAAGGGACTTCT
TTATATACCCGAATAAACTCTGAACTATGTGCGGTAAAAGTAGATGGCAGAGATTTGACTTGTAAATATCTTTCTCCTAA
GAATATCTCTCATCGAATGGCTATCGGCGTACGTCACGCAGGAGATGACGGATCGGCAGCTTTCCGTATTCCGGGATTGG
TGACTACGAATAAAGGAACTTTGTTAGGAGTATATGATGTTCGTTATAATAGTAGCGTTGATTTGCAAGAATATGTTGAT
GTTGGGTTGAGCCGTAGTACAGATGGAGGAAAGACATGGGAAAAAATGCGTCTTCCTCTTTCATTTGGTGAGTATGGTGG
TTTGCCAAAAGCCCAAAATGGGGTAGGGGATCCTTCTATTCTGGTAGACACAAAGACAAATACTGTATGGATAGTTGCTG
CATGGACACATGGTATGGGTAATCAGCGTGCGTGGTGGAGTTCACATCCGGGAATGGATATGAATCATACAGCACAATTG
ATGATGGTAAAGAGTACTGACGATGGTAAAACGTGGTCGGAACCAATCAATATAACAGAACAGGTGAAAGATTCATCCTG
GTATTTTCTACTTCAAGGACCGGGACGGGGAATAACGATGAGTGACGGTACATTGGTTTTTCCGACCCAGTTTATAGATT
CGACACGTATCCCTAATGCCGGAATTATGTATAGTAAGGATCAAGGTAAGACATGGAAGATGCATAACATGGCCCGTACC
AATACCACAGAAGCCCAAGTTGTAGAAATAGAACCGGGAGTTTTGATGTTGAATATGCGTGATAACAGAGGAGGTAGCCG
GGCGGTATCCATTACAAAAGATTTGGGCAAGAGCTGGACCGAACACGCTTCTTCACGTAAGGCACTTAATGAGCCCGTAT
GTATGGCCAGCTTGCTGAATGTCAAAGCACTGGATAATGTGTTGAACAAAGACATCCTTCTATTTTCAAATCCGAATACA
GTAAAAGGACGTGACCATATTACAATAAAGGCAAGTTTGGATAAAGGACTTACTTGGCTGCCGGAACATCAACTTTTATT
GGATGAAGATCCGGGATGGGGGTATAGCTGTCTGACTATGATTGATAAAGAAACTATAGGCATTTTATACGAAAGTAGTG
TAGCACACATGACATTTCAAGCAGTGAAGCTTACAGATATTATTAAAAAATAA
>igc_K01186_MH0038_GL0046960_1152090_unknown_unknown
ATGAAAAAACTGTTCAAAAACAAAAAATTCGTCGCGGCATTGTCGGTGACGCTGTCGCTTCTTCTTGTGGTGGGACTTTC
GCTTTTTTACGCTTTCTTCTTGCGCTACAGCACTACGCCTAAAGGCGGCAAGCTGAAAACCGTCGATTTGTCGGTTATGC
CCGCCGGCACGCCTGCAGACCTTGAGTATCTCTACGATTTGAACGTCATCGACTTCGGCGACGGCGGAGAAGAGTATATG
GCTCATCCCGACAGCGTTCTGCTTAACCCGGGGACGGAAAACGAAATCGTTTACACCGTTTACGTCGGCGGTCACGGCAA
AGGTCCGCTTCAGGTCAAAACTTCCTCTGACGGCGGAAAGACCTATTCGTCCAGGCTGACGTCGCTTCCGAAAAGCTGGG
AAAAGAGCGAAGAAACGCCAACCGTGTACGAACTTCAGTTTGTCGGCGGCGAAAAGAAATGGATTTTGATATCTGCAAAT
CCTAAATGGCCGGGCTACCTCTCGGGCGACGGATTCAACGTGTCGGTTTCGACGGACAATTGCGAAACCTGGACGGAATT
TCAAAAATTCTACGGCAAGGACAGCGATTTTCCGACTAATCCTATCGTGGCGATGAGCGCGCTTGTCAGACTTAAGGAAA
ACGGAGCGTGGGCCGACAAATGGATGGGGCTTTTCCACGACAACAAGTTCCGCCTTTACAAAACGATTCTGACCTTTGAC
GAAAGCGGCAACCCGAACTGGTCGCAGCCGGAGGAATATCTGAAAAATTCCGTAACCGCAAGCGGCAAAAAGACCGATCA
GACCTTCCTCGCCAAAATGGCCAAGCTCTGCGAAGTGGAGTGCGTGCGCTCCTCAAACGGGCAGGGCGACGAGCTTATGA
TAATCGGCCGCTCCAACACCAAGCGCATGAATTCGCTTATGGCGTATTCCACCGACGAAGGGGAAACCTGGACGGAGCTT
AAGGAAGCGCCTGCCGCAGTAAACGGCGAGCGCCACAAGGCGGAATATACGCCCGACGGCCGCATGGTTATGACGTTCAG
AAGCGTCGAGCGCGACGGCAGATTTACGTGGCACTCGGAAGGCCTCGTGATGTGGGTAGGCAAATACGAGGATTTGAAAA
AGTGGTATGACAGTGGCGAAAACTCCCTCGGCGACTACCGCGTAAAACTGGCGCACGTATATCTTTCCGGACAGACCGAA
CCTGCCGAAAAAGCCGGCTCCGACACGGGATATTGCGGAGTGGTCGTGCTGTCCGACGGCAGAATAGTGGTTTCGTCCTA
CGGGAAGTTCGACGCCGAAAGCGGCAAAACCTACATAGCTTCCAAAACCGTTAAACTTGAAGATTTGGACAAGCTATATG
CCAAACTTGCAAAAACAGGTGGTTAA
>igc_K01186_MH0040_GL0028007_1761141_unknown_Lipid_Metabolism
ATGAAACTGACCAACATCATCACAGGCATGCTGCTCCTCGCCGCCCCGTGCGCCTCAGGACAGCAAACGGCTCCGCAAGA
CGCGCAGCCCGTCCACACGGCGACGATCTACAAGAAAGGCGACAACGGCTTCGACACCTACCGCATCCCGGCGACGGTCC
GGACCAAGAAGGGCACCGTGCTGGCCTTCGCCGAAGCCCGCAAACACAGCCGCAGCGATACGGGCGACATCGACCTCGTA
CTGCGCCGCTCGACCGACGGCGGCCGCACGTGGGGCGACATCATCACCGTCTGGGACGACGCGGGCAACGTCTGCGGCAA
CCCGGCGCCGGTCGTAGACCGCGAAACGGGCCGCATCCTGCTGCTCTCCACTTGGAACGACGGTACGGACCACGAAAAGG
ACATCCACGCCCGTACGGCCAAGGACACCCGCCGCGTCTTCGTGCTCTACTCCGACGACGACGGACTGACTTGGTCCTCC
CCCCGCGAGATCACCCCGTCCGTCAAACGCGAAGACTGGACGTGGTACGCCACAGGCCCCTGCCACGCCATCCAGCTTCA
GAAGGGCAGACACAAGGGCCGCATCGTAGTCTCCTGCAACCACGGACTCTTCAAGGACGGCAAGGGCGCGGGTTCCTATT
CGCACCTGATCTACTCCGACGACCACGGCCAGACGTGGGCCATCGGCGGCGAAGGGGAGCGCGACGGCAACGAAAGCACC
GTCACGGAGCTCAAAAACGGCGACCTGATGCTCAACATGCGGGGTCCCCGCCACAAGAACCGCGCGGACAACGGCTCCTG
CCGTCTGGTAGCCCTCAGCCACGATCAGGGACTCACGCTCGAACCCCAATACTACGACCGCGCGCTGACCGAACCCGTCT
GCAACGGCAGCATCATCAACTACGCCCCCAAGGGCAAACTGACCGAAACGCTGCTCTTCTCGAATCCCGACCATCCGACC
AAGCGCAAGGACATGACCGTAAAGATCAGCCGGGACAGCGGCAAGAACTGGCAGACAGCCTACCGGCTCAGCGACATCGC
GGCCGCCTACTCCGACATGGTCGTCCTGCCGAACGGCGATCTGGGCGTGATGTACGAGACCGGCGTGGACTCCTGCTACG
AGCGCATCGAGTTCACCATCCTTCCCGCGAAGCTGTTCAAATAG
>igc_K01186_MH0041_GL0030944_757575_Bacteroides_Lipid_Metabolism
ATGAAAAGAAATCATTATTTATTTACCCTTATTCTCTTGTTAGGGTGCTCTATCTTTGTGAAAGCTTCAGACACCGTTTT
TGTACATCAGACGCAAATTCCTATTTTAATTGAGCGGCAGGATAACGTATTGTTCTACTTTCGTTTAGATGCAAAAGAAA
GCCGGATGATGGATGAGATCGTTTTGGATTTTGGAAAGAGTGTCAATCTGTCGGATGTACAGGCAGTCAAACTCTATTAT
GGCGGTACGGAAGCTTTACAAGATAAAGGAAAGAAGAGGTTTGCACCTGTTGACTATATATCCAGTCACCGTCCGGGGAA
TACATTGGCAGCAATACCGTCTTATTCGATAAAATGTGCGGAAGCCTTGCAGCCTTCTGCAAAAGTAGTTTTGAAGAGTC
ATTATAAGTTGTTCCCGGGGATTAATTTCTTTTGGATCAGCTTGCAGATGAAGCCGGAGACTTCTCTATTCACGAAAATA
AGTTCTGAACTTCAATCAGTGAAGATCGATGGTAAAGAAGCCATTTGTGAAGAACGGTCGCCGAAAGACATCATTCATCG
AATGGCAGTGGGCGTCCGCCATGCCGGTGATGACGGTTCGGCTTCTTTCCGTATTCCCGGATTGGTAACTTCAAATAAAG
GAACGCTGCTTGGCGTATATGATGTCCGTTATAATAGCAGTGTCGATCTGCAGGAATATGTAGATGTCGGTTTGAGCCGG
AGCACGGATGGTGGCAAAACATGGGAAAAGATGCGCCTTCCTCTTTCGTTCGGTGAATACGATGGTTTGCCTGCTGCACA
GAATGGAGTAGGGGACCCTTCTATTTTGGTAGATACCCAAACGAATACAATTTGGGTTGTTGCCGCATGGACACACGGAA
TGGGTAATCAACGTGCCTGGTGGAGTTCTCATCCCGGAATGGATCTATATCAAACGGCACAACTGGTGATGGCAAAAAGT
ACGGATGACGGTAAAACCTGGTCGAAACCGATTAATATAACCGAACAAGTAAAAGACCCTTCCTGGTATTTCTTGCTTCA
GGGACCGGGACGGGGAATAACAATGAGTGATGGAACTTTAGTATTCCCTACTCAGTTTATCGACTCTACCCGTGTACCTA
ATGCCGGTATCATGTATAGTAAAGACCGCGGAAAAACATGGAAGATGCACAACATGGCACGCACCAATACAACCGAAGCG
CAAGTAGTAGAAACAGAGCCCGGAGTGCTGATGCTGAATATGCGGGATAACCGTGGAGGAAGCCGTGCTGTGGCAATTAC
AAAAGATCTGGGCAAGACATGGACAGAACATCCTTCCTCTCGGAAGGCCTTGCAGGAACCTGTATGTATGGCTAGTTTGA
TCCATGTGGAAGCTGAAGATAATGTACTTGATAAAGATATTCTTTTGTTCTCGAATCCGAATACGACCAGAGGACGCAAT
CATATAACTATTAAAGCTAGCCTGGACGATGGGCTGACCTGGCTTCCCGAACATCAGTTAATGCTGGATGAAGGAGAAGG
CTGGGGATATAGCTGTCTGACAATGATTGATCGGGAAACGATTGGTATCTTGTATGAGAGTAGTGCAGCCCACATGACAT
TTCAAGCTGTAAAACTGAAAGATTTGATTCGATGA
>igc_K01186_MH0041_GL0074135_707734_unknown_Lipid_Metabolism
ATGAAAACAAACTCAGGAAAAAACGCCTTATGTCATTCGATCCTTACGGTAATCACCAGAATAGTCTTGTGCACCATCAG
TTTATTAGCGTCCCTTTTTACCGCAAGGGCAACAGACACGCTGTTCGTAAGGCAGCCCAATATCCCCATCCTGCTGGAAC
GCCACGATAATGTCCTGCTTCAGATGCGGCTGGAGGCTACGGAAGGCCAGACGCTCGATGAGGTCAATCTCAATCTCAAC
GAGGAACTGCCCTTACAGGAAATCCAATCAGTCAAGCTCTATTATGCGGGGACGGAAGCCCGACAAGACTACGGGAAAAA
CCGTTTTGCCCCTGTAACCTATATCTCAGCCCATACACCCGGTAAAACACTTGCCGCAAATCCCAGTTACTCCATCCTTA
AGGCAGAAACTGTTCCGGTAAGCCATCAACTGGCTCTCACTGCTGGGCAAAATCTGTTCCCCGGCCGAAACTTTTTCTGG
ATCAGTTTGGAGATGAAGTCATCTGCCTCGCTTCATACGACCGTAAGCGCCTCAATCTCGCAAGCGAAGGTTAACGGGCA
AGCAATCCCCGTCAAGGATTTATCCACTGAAGGAACGAGACAAAGAATGGCTGTCGGCGTACGTCATGCGGGCGATGACG
GAGCCGCGGCATTCCGAATCCCAGGCTTGGTCACGACCAATAAAGGGACATTACTTGCGGTCTATGATGTCCGATACAAC
AGCAGCGTCGACCTGCAAGAACATATTGATATCGGTTTAAGCCGCAGTACCGATGGCGGACAGACCTGGGAGAAGATGCG
CCTTCCGATCGCTTTTGGCGAGGAGGGCGGACTACCCGCCGCCCAAAATGGCGTCGGTGATCCTTCCATTCTGGTCGACA
CACAAACCAACACGGTTTTTATCGTTGCCGCTTGGACACACGGCATGGGAAATCAACGGGCCTGGTGGAGCTCCTATCCA
GGTATGAACAGGAATGAGACGGCTCAATTGGTAATCGCCAAGAGCACAGACGATGGACAAACCTGGTCACCCCCTGTCAA
CCTGACGGAACAGGTCAAACGACCGGAATGGTATTTCCTGCTGCAAGGCCCCGGACGAGGCATCACCACTTCCGACGGAA
CGCTGGTTTTCCCGATCCAGTACATTGGGCAGGATCGTATTCCAAATGCCGGCATCATGTATAGTCGTGACAGGGGTGAA
ACATGGACCATCCACAATCACGCCCGGACAAATACGACCGAATCACAAGTCGCGGAAGTCAAACCGGGTGTATTAATGCT
CAATATGCGTGATAACCGGGGCGGCAGCCGAGCCGTCTATACGACTACAGACCTTGGAAAAACCTGGAAAGAGCATGAAT
CTTCACGAACCGCCCTTATCGAGCCGGTCTGTATGGCGAGCCTCATCAGCGTAAAGGCTGAAGATAACTGTTTAGGCAAG
GATTTATTGATATTCTCCAATCCCAACTCAACCTCTTCTCGAGATAAGATGACAATCAAGATCAGCCTTGATGGTGGCCA
GACCTGGCCTCTCGAGCATCAATTACTCCTTGACGAGGGCGAAAGCTGGGGGTATTCTTGTCTTACAATGATCGATCGGG
AGACGATCGGCATCCTGTATGAGAGCAGTGTAGCGCACATGACGTTTCAAAGCATTCCGCTCAAGGAAATTTGCCGATAA
>igc_K01186_MH0042_GL0000492_864949_unknown_Lipid_Metabolism
GGAACAACAAAGGATCAGCCATTTATAGCAGGAACAGGTGGAAGTCAGAACTTCAGAATTCCAGCGATGGTAACACTATC
TGACGGTACAATTGTGGCAGCAACAGATGCACGTTGGGATACAACAACAGATGGACATGGATTGGATACAATCGTTTCCA
GATCAAAAGATGGTGGTGCAACATGGAATTATACATTTGCAAACTATCTTGGAGACAACGGAAATGTTTCAAATTCTAAT
TCCACAGCATTTATAGATCCGGCATTGACTGTAACTGCAGATGATACAATTTATATGTTGGTAGATTTATATCCGGCTGG
TGGTATTATTTCCAGTATTAGCCAAGGAACGGGCTATAACAGTGCTGGAAAATTGATGTTAAGCAATAGTGGTAGTAGGT
ATGAATATTATCTGGATAATGGCAAGATTTACAGTAATAATAATGGTACAGAAGTCAGCGGCTTACAGGTAGATGCTTAC
TTTAATCTTACGGGAACATACAAGAATAAAACATATAATACAAATCTGTTTTTTAATGATTCACCGTTTAAGGTGTTGAA
GACAAGTTATCTGTATCTTACTAAGAGTACTAATGGTGGAGCAACATGGTCTGCACCAACTATGTTGAACTCACAGGTTA
AGAATCCTTCAGATAAGTTTTATGGTGTGGGTCCTGGACGCGGTTTGACCACAAGACTTGATAATGGAACTGAAAGAATT
ATCTTCCCATGTTATACGAATACAGATGGAAGAGATGGCAATACAAGTGTGATTTATTCTGATGACGGTGGACAGACTTG
GACACGTAGTAGGAATATTCCTGAACAGACATCAGAGGCAACGTTGACAGAGGTCAATGGAAAAATCTACATGTTTACAC
GTCATGGTGGTTACTATGTATCTGAGGATCATGGAACAACATGGGGAGCTAAACAGAATGTTAGTGGAATTAGTTATACA
ACCTCCTGCCAGATGAATGCGATTACCTATTCGAAAAAAATTAATGGCAAGGATGCAATTCTTTTATCAGCAGGAACAAA
TGGAAGAACAAATGGAAGAACAAATGGAAAAATCTTTGTTGGATTAGTACAGGACGATGGAAGCATTAACTGGGCATATG
ACTATCAGGTTAATACTGGTACTTATAAGTATTCTTGTATGTCTGAATTAAATGATGGTACAGTTGCATTATTGTATGAA
AACGGGGACGCATCTGAAAAATTTGAGAAATATTCAATTGAGAAGATTGCCAATGGCGCAAAAATTGCACATGCGCATGT
AGCTACCTCAGAAGGAACTTCCGTTACAGCAACTATTTCAACAGAAAATGCCAGTGATACTTTCGAATTTTCAAAGTGTG
AGAAGAAGGCAGAAGCAACAACTGTTGAAGGATATAATTGTTCAGTTACTTATGATATAGAACTTTTATTAAATGGAAAG
AACTATACAGATTCTGCTGAACTTACGGTGCCGTATGATGAGAGTGTATTTAATGGATGTACGAAATTTATTGGTTATGT
TGCAAAAAGTGCTTCTGGCAAAGAACAG
>igc_K01186_MH0045_GL0009216_191109_unknown_Lipid_Metabolism
ATGAAGAAACAACAACTACTACTCATTCCTGCACTCATACTCGGATGTGAAATGACTGCAGTTGCAGCTCCGCTCAGCAT
GAAACCTTTAATGGCAATGGCTGCTGAAGCAGCAGAAGAGGCTGGCGACTTGACTATCTCTATGGACAACGGAACGTTTA
CGTCGTTCAACGCAAACGGTAAGTATGCTTCGCATTGGCGTTCGACACAAAACACGCCGATGATTGATATCGATTGCGGA
AAGAATAACATGGATGTCAACACAAGCAACACTAATCGTTATCTACAGGCCTGGGTGGGTCTGGATGGCTCATGCGATTA
CAATATCTCTGTAAGCGATGGTTGGAAGATAACGGGATTTTCAATAGATGTTACACTTGTTAACGCAACCCAGCCCGTTA
CGCTGAAAACGCAATCAGGTGAGAGTTACGTAATCGGCACTACTCCTACACAAATCAAAGTGGAAGGCGTAGATGCACAG
AACGCTTTGTTCACCCTTGTTGGCGAGAACTACTCGGTCTACTTGCAGAACTTTGTTGTGAAGTACGCTGTTGACAAGTC
GGAGCGTTTCGATATGCGCACCGCAACCTTGTTCAACAACCGTAACAGCACCGCACCTTATCGTATTCCTGCAATCGGTA
TGGCTCAGAATGGCACACTCGTTGCCGTTGCCGATTACCGTACAAGCAGAAACGATATTGGTACAGGACGTGTAGACCTT
CATCTGCGACTCTCTGATAACAACGGACAGACTTGGGGAGAAGAACTTAAACCAGAGGTGTTTGAAGGTAACGGCATTCT
GACATATCCAAATAATAAGGCTGCTTACGGTGATCCTTGCATTGTAGGCGACCGCGAGAGTCCGCGAATGTTGATGATGT
CGTGCGCAGGTTTCCCAATGTTCACCGACCCAACAGACAAGCATCAAGGCATTGCTCGCTGGTATTCAACGGATAATGGT
AAGAACTGGACTGGTCCTGATTATATAGACGAGCAGTTCGTCTACAAACCTATGGACGAGGCTGGACACCATATTCATGG
CTTCTTCTTCGCTTCGGGTAGAATTTATCAGAGTAAATATATAAAGATGAATAACTACTACCGCCTCTATTGTGCAGGAC
TATCACAGCAGAATAATTCTACCTATGAGAACTGGGTGCTCTATTCTGACGACTTCGGCGAAACATGGAGTTTCCTCGGT
GGTATGACTAACAGTCCAGTGCCTGGTGGTAACGAGGCTAAGGTGGAGGAGCTGCCTGGTGGCAACGTGCTTATCTCAAG
CCGCACAGAGCAGGGACGCTTCTTCAATATCTTCACCTTCACTGGCAACGACGGCGTGACAGGCTCGTGGGCAACAAAGG
CTTTGTCGAACAAGGCTGTCGACGGACTCACCGCCAATAACGGTTGTAATGGCGAGATTATGATTTTGCCGGCTATACGC
AATGAGGATAATCAACAGACATTCATCGCTTTGCAGTCGCTCCCAGTGCAGGATCGTACAAAGGTTACAATCTTCTATAA
AGACCTTGGCGACCCTGCTACATACGCATCGCCTACAGCTTTCGCACGCGATTGGGACGGACGTTATCAGGTGAGCAATA
TGACTTCGGCTTACAGCACAATGTGTATGCAGAAAGATAATACAATCGCTTTCCTTTATGAGGAGGATGGCTATAACAAC
GGTTACAACATCGTTTACAAGCGTTTGAATCTTGAGACAATCACTTCAGACAAGTATGCGTTTAATGCAGAATACAAGTA
TGAGCAGATTGAAATCGATACAGAGCAGTCAGAACGTAATCAGCAGATGGCCGAACTCATTGCAGAGATAGACGCTGCTG
TGAAGGCTAATAGCTCTTATACCATTGGCGAGAAACTCGTAACATCGGCATCGCAACTTGAGTGTCCGTGGGGTTGTAAG
GAACAGAAGCCAGCTACAGCTACTGGTGGCGATTGGCAGTACGACTGCTATGACATTGATAACCTCGTCGACAACAATGC
TTACACCTACTATCATACAGTGTGGCAGAATGGTGACGTAGCTCCTGGTACACACTATCTCGACGTTACTGCTAATGACA
AGTTTGAAGGCATTGTAAAGGTGTACGTAACACGTCGTTATGATGCAGACAACGACCACGTCAAGGCGTTCGCAATCGCT
GGCACAAACGATGGTTCTGAGTTTGAGAAAGTGGCAGACGTAGAGCTGCCTAACGCAGTAAAGGCAGGAAAAGCAGAGGC
TGAATTCACAATCGCTGAAGGCAAGAGCTACAGCAAACTTCGTTTTACAGTTACTTCAACCACATTGGAGCGTGGTTACT
GGCATATGGCTGAATTCCAGTTGCGTCCGATGACACTGAATGCTGACTGCAAGAACGCTACATATCCCGAGGCTTTCGCA
GCTATAACGAAGGCTCTGGAGGAAGCAAATAAGGCTGTTGGCTCTGTTTCTGTTGAAGACATTGCTGCACTTCAGAATGC
TTATGATGAGTACAAAAAGGCGATAAATCCAGAAACTGGCATTGATGCAATCGGAGTTGAGACACTTCGCAACAATGCTG
TTTACGACTTGCAGGGACATCGCGTGCAGAACGTAGGCAAGGGCGTGTACATCGTTGACGGAAAGAAAATAGTAAGATAA
>igc_K01186_MH0046_GL0008531_757587_unknown_Lipid_Metabolism
ATGATTATGAAGCGATTCTTCTCTCTTACATTAGGTCTGCTGGCAGCCATGGCTAGCCAAGCGGCAGACACCATTTATAC
GAAAGCTCCTCAGATTCCTATCCTGCTGGAACGGAACGATAATGTACTCTTCTATATGAGGATGGATGCTAAAGATACCA
AGACGCTGGACGAAGTGACCGTAACATTTGATAAGAACGTTCCTCTGTCAGCCATCAAATCTGTCAAACTCTATTACAGC
GGTACAGAAGCCCCTCAAGACCGAGGCAAAAAGCGTTTCGCTCCCGTAGAATATATCTCCAGCCATACTCCGGGAAAGAC
CTTGGCCGCCAACCCGTCTTACTCCATCAAGAAAGACGAATGCCAGCCAACCAGTCATACCTTAACATTGAAAGGCAACC
AAAATCTTTTCCCTGGTATCAACTTCTTTTGGGTAAGTCTGGAAATGCAACCCAATACAAATCTGAATACCCCGATTACT
GCTGAAATTACCCAAGCAGTGGCCGACGGAAAAATCAATCCGGTAAAAGATGCGTCGGAAAGCCCTGTTACCCGCCGTTT
AGGAGTAGGTGTACGCCATGCTGGCGATGACGGCTCAGCCGCATTCCGTATCCCGGGACTGGTTACCACTAATAAAGGGA
CTTTGTTGGGTGTATACGATGTACGCTACAACAGCAGTGTAGATTTGCAAGAACACATCGATATAGGACTTAGCCGCAGC
ACAGACGGAGGACAGACTTGGGAAAAAATGCGTCTCCCACTCTCTTTCGGAGAACACGACGGACTTCCTTCAGCACAAAA
CGGTGTAGGCGACCCGTCTATTCTGGTAGACTCCAAAACCAATACAATATGGGTAGTGGCTGCCTGGACTCACGGTATGG
GCAACCAGCGTGCCTGGTGGAGTTCTCATCAGGGAATGGACAGAAATATTACTGCACAGTTAGTATTGGCTAAGAGTACT
GATGATGGAAAAACTTGGTCTGAACCAATCAACATCACTGAACAGGTAAAGAAACCGGAATGGTATTTCTTACTGCAGGG
ACCGGGACGAGGTATCACCATGAGCGATGGGACATTGGTATTCCCTATCCAGTTCATTGATAAAACTCGTATACCAAACG
CCGGTATCATGTATAGCAAAGACGGTGGAAAAAACTGGCACATCCACAACCATGCACGTACCAATACTACAGAAGCGCAA
GTAGCCGAGGTTTCTCCAGGTGTCCTGATGCTGAATATGCGTGATAACCGTGGTGGAAGCCGTGCCGTTTATACAACAAC
TGATTTGGGTAAAACCTGGAAAGAGCATGAATCCTCACGCACAGCCCTGAGAGAACCGGTATGTATGGCCAGCCTCATCA
GCGTTCCGGCAAAAGACAACATATTGGGCAAGGATTTATTGATTTTCTCTAATCCGAACAGTACATCCGAAAGAAAAGAC
ATTACCATTAAAATAAGCATGGACGGTGGAAACACCTGGCTACCGGAACATCAACTGTTATTGGACGAAGGGTATAACTG
GGGATATTCTTGTCTTACCATGATTGACAAGGAAACCATCGGCATACTCTATGAAAGCAGTGTAGCCCATATGACTTTTC
AAAGCATTAAATTGAAAGACATTATAAAAGAATAA
>igc_K01186_MH0046_GL0025388_717422_unknown_unknown
ATGAAACGAATATCTTTGGTACTATTCTTTGTCGGTACAACATTGTTTGCCGGAAGAGGACAAATACCGGTTTCCTTGGA
TGAAGTCTATGAGCCGGTAGTGGTAGGAATCCCTCCAAGTGATGCCTTTATCGGATTGTCACGTATGGAAGACGGAGAGC
TCCGTCATTACAATTATGGAGCACATCCGGATTCTGGACAACCGTTGTATTTGTCCAGCCATGACAATGGATTAACTTGG
AAAACAGTTGCTTTGCCATATGAATTGCCTTATGCAGACCAACGTTCGCCGCGTAGTGGTGAGTATATCCGGCTTTTTTG
TACCGGTTCTGCTGTTTATGCCATGAGGACTGAGGGAGGGTTGGAAGGTGGACGTACTATTATCAGGATAGATGATGAGG
CGGGTATTATGAACAAGCCTCCTATCTTTATTCATGGAGGAAAACGTATTATTTCCGGTGCTCATAGGACCGATCGAAGT
GGAGCTTTTGTCTATTATTCCGATGACGATGGGCGTACCTGGCATACTTCGACTAAAGTTACCGTTCCGCCGCACCAGAA
AGGAGGATTTCACCAGGGAGTACGGTGGAATCACGGAGCGGTAGAACCGACAATCGTCGAATTGAATGACGGACGATTAT
GGATGATTATACGTACCTCGCAAGACAAGCATTATCAGGCTTTTTCGGAAGATGGAGGAGAGACGTGGAGCGAGGCAACT
CCTTCTCCGTTCTATGGAACGATTACGATGCCTACCTTGTATCGGATGGCAGACGGAAGGCTTCTTTTCTTCTGGTGTAA
TACCACACCGTTGCCTGAACTTCCTACAGCCAATGGGGTATGGGACGATGTTTTTACGAATCGGGATGCTGTTCATGTAG
CTATCTCGGAAGATGACGGGAAGACTTGGAAAGGGATGCGTGAACTGTTGCTGAACGTAGAGCGGAATTCGTCTGCCTTT
GGTGATACCAGGCCCGGTGAAGACAAGAGTGTGCATCAGGTACAGGCGGTAGAGGTTGCTCCCGGTAAAATCCTGGCTTC
AGTCGGACAACATCGGTTGTGCCGGAAACTGGTTATCTTCGATGTGGATTGGTTATATGAATCGCGCCGTTCCTGTGATT
TCAGTGACGGACTGGAATCATGGTCGGCTTTTCGTTATTATCAGGGAATCGTAGGACATTGTTGCTATAACCGACAGGAA
ATGCCGTTACTGGTAGCACATCCGGACCGTCCCGGGAAAAATGCTATCCATTTAGGGTATATGCCAAATGATTCGTTGGT
GCAGGATAACGATGGAGCTGTATGGAATTTTCCGGTTGCACCCGATGGCTCGGTTCATGTCCGGTTGAAGCTTCCTCAAG
GCTCGAAAGGGGTACAACTAGTATTGAATGACCGATGGTTTAATCCTACTGATACGGTGGCCAGCTATGAATGTATGTAC
ACCGTTCCTTTGAGCCGGAACAGGTTAGGTATAAGGGATGAAGAGTGGCATGAGGTTACGGTAGAATGGAAGAAGAATCG
TCCGGCTGTACTGTCAGTAGATGGACGTAAGAAAGGAAAACTGCCTTTGGTCCGTCCTACCGAACATGGCGTTTCCTATC
TTCATTTCTTAGGGGGACGCATACCGGATAAGACTGGAATTTTCATCGATTACGTGGATGGTGGAAAATGA
>igc_K01186_MH0050_GL0011970_5774180_unknown_unknown
ATTGCTTTCATGCGCTCTCGCGCTGCCGACTTTATCTATCGCAGCGAATCCTTTGACTTCGGCGACAGTTGGACGGTCCC
CACGCCCACGGAACTCTTCAACAACAATTCGAGCATCAGCGCCATACGCCTTGCAAGTGGACGTATCGCTATTGCCTACA
ATCCCACGCAGGCTGATAATCCCGACCCCAATGGCGTCGCATGGCCAGGGCTTCGGTGCCCCATTGCAGTTTCCTTGTCT
GAGGACAACGGAAAAACCTTTCCCTTGTGCCGCCACGTTGAGCACGGTGAAGGCTTTATCGGTCGGGAAAATCGTTCCAA
CAACAGCCAATTTGAGTACCCATTTCTCATGCAGGCAAAAAATGGCAGCATACACCTTGCTTTCGCGTACAGAAATCGCA
CCTGCATCAAGTGGATGTGTTTTCGTGAAGAAGATATTATCGGGGAAAAACGCGGTTCTTCTATCTATAACCCAACCTCT
GGTCAGGTTTGA
>igc_K01186_MH0052_GL0052028_764431_Bacteroides_Lipid_Metabolism
ATGACGAAATGTGGCGTATTGTTATTTATTTTATTGCAAGTAGGAATACTATATGCTGCAGATTTAGAGATTAAATTTTC
TCGTGCAGTTTTACCAGTACTTGCAGGTGAGTCTATTAATCATGTAGGATATGTACGGGTAATAAAGAAAGAGTTGAGCG
CAAATCAGCGCTTAACAGGTTTATCTTATTCTTTTTCGGGTACAACTTGTTTAAATGAATTAGAATCATTGGCATTATAT
GAGTGTAATTCAAAAGGGATCATTAATAAGAATAAGCTGTTTGCTATATCAGATGTTATAAGTGAGAATGGGGATTTAAG
AATCAATATACCAATCCATTCGGATACATGTTATTGGGCTTTTTCTGTGAAAGTAAAGCGTTGTGTATCGTTGTCTTCAA
GGATAAACTTTAATTGTACAGAAATGTCATTTAATAATAAAGTTTATTACTTGGGAAAAACTTTTGCAGAAGGTCTGCGG
GTAGGAATTCCACTACGAAAAGCAAAGCAAGATGGAGTGAATACAAGTAGGATTCCAGGATTAATTACTTCAACTAAGGG
AACACTAATGGCAATATATGATGCTCGTTGGGATTCTGGGCGTGATTTGCAAGGTGATATTGATATAGCTTTAAATCGAA
GTGAGGATGGAGGACAATCGTGGCAGCCGATGCAACGTGTACTTGATATGAAAGAGTGGGGTAATTTGCCTGAAAAATAT
AATGGTGTGAGTGATGCGTGTATATTGTGTGATAAAAATACGGGGACAATCTATATTGCAGGATTATGGATGCATGGAGT
ATTGGATGCTGTGAGTGGTAAATGGGTGGAAGGACTTACACAAGATAGCACAAGATGGATTCATCAGTGGATATCTAAAG
GGTCTCAGCCTGGTTTTGGAGTAAAAGAGACTGCTCAATTTTTGATTATAAAAAGTGAGGATGATGGTAAAACTTGGAGT
GCCCCAATCAATATAACTTCATTGACGAAGAAAAAAGAGTGGTGGCTTTATGCACCAGCTCCTGGACATGGGATTACATT
AGTTGATGGTACTTTGGTTTTTCCGACACAAGGCCGCGATGAAAATGGAATACCTTTTTCAAATATAACTTATAGTAAAG
ATGGAGGAAAAACTTGGATTGCTAGTGCTCCTGCTTATTCTAATACAACAGAGTGTATGGCAGTACAGTTAGATAATGGT
GATATTATGTTGAATATGCGTGATAATCGAAATCGAGGTGTTAAATCTCCTAATGGGCGACGTGTCTGCGTAACTTCGGA
TTTGGGAAAAACTTGGAGGGAACATACTAGTTCTTATAATGCTCTTATTGAGCCGACTTGCATGGCATCTATTCATAAGC
ATGTTTATTCAGATGAGCAAGGAAGATTGAAATCCTTATTGGTTTTTTTTAATCCTAATTCATATAATGCCCGTGAAAAG
TTGACCTTGAAATTTAGTTTTGATGATGGAAAAACTTGGCCAGAAAAATATTGGGTGATGGTAGATGAGTGGGGAGGAGC
TGGTTATTCGTGTATTACATCTATTGATGAGAATACTTTGGGGATTATATATGAGGGGAGTGGAGCGCATCTTGTTTTTC
AACAAATAAAATTGAAAGAGCTGTTTTAA
>igc_K01186_MH0053_GL0021902_2547553_unknown_Metabolism
TTGGAAATTTTGAAGGAATTTATATTTGAAAACAAGCCGACTGATTCTTGCCATGCCTCGACCGTTCTGCCGCTGGACGA
CGGCAGAGTCGTCGCCGCATGGTTCGCGGGCACAAAAGAGAGCGCCGACGATGTCGATATCCTGACGAGCGTGCGCAGCG
AAGGCGGATGGAGCGAGCCGGTCAGGGTCAGCGCGGACAGAAATATCCCGCACTGGAACCCGGTGCTTTTTGAGCGCGAG
GACGGAAAAATCATGCTCTTTTTCAAGGTCGGCAAGAAGATACCGATGTGGAAGACGTATTTTTCGCTCTCGGATAACGG
AGTCGATTGGAGCGAGCCCGCCGAGCTTGTGCCGGGCGATATAAGCGGCGGCAGAGGACCTGTCAAGAACAAGCCGATAA
GGCTCAGGAGCGGCAGAGTTATAGCGCCCGCTTCGGACGAAAGAAATACGCTCTGGGTCTGCTTTGTTGATATCTCGGAC
GACGACTGCCGCACATGGAAGCGCATGCGCACCGTGCCGACAAAGGCGCTCAGAGGCTTTTATGTCCCGATGATTCAGCC
GACCCTGTGGCAGAGCGAGGACGGCAATGTGCATATGCTCACAAGAACCTCGCGTGGCAGGATATACCGCAGCGATTCGT
CCGATGAGGGTGAGACATGGTGCATAGCTTACCGCACGAAGATGCCGAACAACAACAGCGGCATCGATCTTGTGCTCGCC
GGGAACGGGAAGATTTATCTCGTCTGCAACCCTGTCAAAAAGAACTGGGGCGGCCGTTCGCCGCTCGATCTGCTCGTCTC
CGAGGACGGCGGCGAGACGTTCACCCGGATCTTGCGCCTTGAGGACAGAGAGGGCGGCGAGTTCTCCTATCCCGCGATAA
CCGAGCGCGGCGGGGTGCTGCACATAACCTACACATACGACCGCGAGTATATCGCCTATAGGCAGATAAAGATATAA
>igc_K01186_MH0053_GL0036987_1207933_unknown_Metabolism
ATGGACCGGATAACCGGAAAAAATCGAGACCCTACGGAGATTTGTGAAATGAAAAGATTTTTAGCTTTAGCCATTGCAGT
TCTTATGATCCTGTCATTTGCCGCCTGCGCTTCGGACAAGAGCGGCAGCGACACCACCGCGGCATCCGACACCAAAGCGG
ATTCGACAACAGCTCCTGCGGCAGAGGACACCACCGCCGCACCTGAGACGACAGAGCCCGCGACGAGCGGCGCCGACGCC
GTGTCTGCCGCGCCCTCAGTCAGGAGAAACACCACCAAAATAACAACCCCCGCTGCCGACACCACAAAGCCCGCATCGGG
CGGCAACAGCGGCTCGACTACCGTCCCCTCCAAGCCGGACGACAGCAAGCCCTCAGAGGTTGAAACAAACCCCAAGAAGA
TAATCGTCTCTGCTGAAAAAGAATGGATATTCACCGAAAAGCCCACCGACTCCTGCCACGCTTCGACCGTTCTGCCTCTT
GACAACGGCACAGTTGTTGCGGCATGGTTCGCAGGCTCGTCGGAGAGCGACGACGATGTCAAGATACTCACAAGCGTGCG
CGGCACGGACGGAAAATGGGGCGAGCCCATCAGAGTTTCCGCCGATCCGAATGTCGCCCACTGGAACCCCGTTCTCTTCC
AGAACGACGACGGCACGATAACCCTCTATTTCAAGGTTGGCAAGGACACCGAATATTGGAAGACCTACTATTCCGTCTCG
ACCGACGGCAAGAACTGGGCAGCTCCCAGAGAGCTTGTCCCCGGCGACAACAGCGGCGGCAGAGGTCCCGTCAAGAACAA
GCCCATCAGACTCAAGAACGGCACTATACTTGCTCCCGGCTCGACCGAGCTCGGCGGCAAATACAGATGCTTCGTTGACA
TATCGACCGACAACGGCAAGACCTGGAACAGAACTCCCGAAATTGATTCGACCTTCCTCGGCTTCTTTAAGACCCCGATG
ATCCAGCCCACGCTTTGGGAATCGAAGGACGGCTCGGTTCACATGTTCACAAGAACAAAGGTCGGCAAAATCTACAGAAG
CGATTCCTATGACGGCGGCAAGACCTGGTGCAGCGCATATCCGACCAACCTGCCGAACAACAACAGCGGTATCGACCTCG
ACACCGACGACAGCGGAAGAATTTTCCTCGTCTATAACCCCGTCGGCATCCCCGGCATCAGAACGCCCCTCACCCTCGCC
GTTTCGCTTGACGACGGCAAGACCTTCACGAAGATAAAGACCTTCGAGACCGGACTCGCGGAGTACTCTTATCCCGCAGT
CGTTGTCAAGGGCGACACCATCCACATCACTTATACATATGAAAGAGACTATATCGCCTACTGGCAGATAAAGATCAAGT
GA
>igc_K01186_MH0053_GL0073085_1453286_unknown_unknown
ATGAATCACAACGCAAAATTAAACGGAGCGGGGGATTATTCTCTCCCGAATATAAGACTTGACCTGCGCCCCGAGGGCCT
GCCCGAGGAGCTTGGCTATCTTTTTGACCTTGTAACGGTCGACGATGGGCTCGACTATATCGGTCACCCGGATTCCGTGC
TGCTTAAAAACGGCGATATTTTGACCGTCTATCCCTCGGGTCACGGCAAGGGCGCTGTCAGAAGCAGGCTCAGCCACGAC
GACGGGAAGAGCTATACCGACAGCTTAAAGAATCAGCCCGCCTCTTGGCAGACCTCACGCGAAACGCCGACGGTCTACCG
CCTTGAATTCTCCGACGGCACGCCCGATAAGCTCCTTTTGGTCTCTGCAAATCCCGATTGGAACGACGGCTTAGGCTCGG
TCGGCGGCTTCAATTTTTCGCTTTCGGATGATGAGGGCGAGCATTGGAGCGAATTTGAGCTTTGCTTCGGCAAAAAGGAC
GGCTATGATTACCTGCCGATCGTTGCCATGGCTTCGCTCACGAGGCTCAAGGAGGGCGGCAGATTTGTCGATAAATGGAT
GGGCTTTTTTCACGACCGCAATTTTGTGAATTACAAGACTATTCTGTCCTTTGAGGGCGGCAAGCCTGTTTGGAGCGTGC
CTGTTCCGTATTTCGCCGAGCATCGCGAGATAGAGAAAGCGGCGAATATGTGCGAGGTTGAGGTCATACGCTCCGACTGT
GGCAAGGGCGACGAGCTTTGCCTGATTGCACGCAGTAACGATAAAAATTATAATTCGCTCCTGTCGTTTTCGACCGACGA
GGGCGAGACTTGGTCTGCTCCCGTCTTTGCTCCGAGCGCCCTGAACGGCGAGCGCCACAAGGCGGATTACACCTCGGACG
GCCGACTTTTTATAACCATCCGCTCAATTGAACGCAGTCCCGAGAAGCTGATGAAATACGCCCCCGATAAAGCAGAAAGG
GGTTGGTTCAGCGAGGGCTGGGTCGCCTGGGTCGGCAGATATGAGGATCTGCACGGCGGCGAGGGTCAATACAGGATAAA
GCTCGCCCATGTCTGCACCGAGGAGCACCTTGAGCCGCAGGAGGTGGCGGGCGACGACACCGGCTATTGCGGCAATGTCG
TTTTGCCCGACGACACTATAGTCACCTCGACCTACGGTGCCTTCGGCGAACGCAACGCCGACAGCGGGCTCAAGACCTAT
GTCGTCTCCAAACGCCTTCGCCTTGCGGATATCGACCGCCTTGCCGAGTGGGAGAAACTAAACTGA
>igc_K01186_MH0054_GL0001765_1596955_unknown_Lipid_Metabolism
ATGAAACGGATGATGATGACTGCCCTTGCTTGGACAACGGTTTCCTTGGCGGCTTTGGCACAGACCACGGTCTTCGGCGG
CAACTACCGCATTCCCTCTATCCTGCGATTGGCCGATGGCAAAGTGGTGGCCTTTAGTGACTATCGCCCAGAAGGAGGCG
ATGTGGGCCAGCGTGCCACCTTGCAAAACGATATTGTAGCCAAAGTTTTTGACAAGCGATGGGGAGAGGAGATGACCTTG
CTGAAGGCTGGTAAGCACGACAACGGGCGCTTGTTCAGTTTCGGCGATGCAGCGACGGCCTATGATGCACAGACGGGGCG
GATTCTCCTGATGTGTGCCTATGGGGATGTGTGCTATTGGAATTCCACGCTCCGCGACCCCATTGGTGTCTATCGTGCCT
ATTTCCATTTGGATGGCAACACGATCGTCAAGGATAGTGCGCAGGAGGTGACGCGTGAGATCTATCCCTTGTTTCATGGC
GCTGTGATGAAAACTTTCTTCACGAGTGGACGCATCTGTCAGAGCAGCCGCCCGCTGAGGCCGATGTGTCCTCAAAGGCT
CTATGCTTCCTTGGCCACCAATCTGGGAGCGATGGTGGTCTTCTCCGACGACTTCGGTCAGACCTGGGATATTCTTGGTG
GCATGCAGGTGCAACCCGCACCCCAGGGCGACGAGGCGAAATTGGTGGAACTGCCCAATGGCGATGTGTTGCTCAACTGT
AGGGCGCGCGATGCCGATGGCCGCTATCTCAATATCTTCCACTATACCAATCCGTCAAGGGCGGAAGGTGCTTGGGAACA
ACCCGTCTTGTCAGCCGATACGACCACGCTGGGTCTCTACGGAGCGCGTTGCAATGGCGAGACGTTAGTTCTCCCTGTGC
GTAGTGTAAGAACCGGAAAGCGCACCCACCTCATCCTGCAATCACTCCCGTTCGGTACGGATCGCAGCAGGGTAGGCATC
TACTACAAGGAGTGTGGGGAAGGCGTGCAGCATGTCAGCGAACTGGCTACGGGATGGAGACGTTATGATGTGAGCAAGAC
CCATTCGGCCTATTCCACGATGGTGTTCAACGGGCGTGATGGCATTGAGCTGCTCTACGAGGAAGACTTGAATGGTCCCA
ATTCCGGCAACTTCAATTACAACATCAAGTACCTCAACCTTCGGATAGACCAGATCACCCAGGGAGAGTATCTCTACTAC
AACCCACGAAAATAA
>igc_K01186_MH0054_GL0009209_50959_Bacteroides_Metabolism
ATGAATAAAAGAATAGTATCATTTTTCTTTCTTCTGCTCTTTGCAGGTTCACTATACGCAGCCATAGGTATAACTGACCT
GCGAACGGAGCAGTTGAAAAATCCGGCAGGTATCGATGTGCGCCAACCCCGATTGAGTTGGCGCATCGAATCGGATGAAC
AGAATGTGATACAAACTGCGTATCACATTCTTGTCGCATCTTCCCCGGAGCTATTGGAACAAGGGAAAGGAGATATTTGG
GATTCAGGAAAGATTGAATCTGACGCTTCCCAATGGATCACTTATCAGGGAAAAATATTAAAATGTAATGCTCCCTACTA
TTGGAAAGTAAAAATAGACACCAACAAAGGTGCAACGAATTGGAGTGCTCCGGCTTCTTGGACCACCGGACTATTTAATG
AAGCAGACTGGCAAGGGCAATGGATCGGCTTGGACAGGGCCGCTCCCAGAGATAGCGAAACACAATGGAGCCGTTTGGCA
GCCCGTTATCTCCGTAAAGAATTTGCAGTAAAGAAAGATGTGAAACGTGCCACAGTACATATCGCCGGAATGGGATTGTA
CGAGCTGTTTATCAACGGACAACGCATCGGCGATCAAGTACTGGCACCTGCTCCTACCGACTACCGGAAAACGATTCTGT
ACAACACATACGATGTGACTTCACTGCTTCAGGCAGAAAATGCTATGGGAGTAACTCTCGGAAATGGCCGCTTCTATACG
ATGCGTCAGAACTATAAACCGTATAAGATACCGACTTTCGGTTATCCTAAGCTTCGGTTGAATCTGATTGTTGAATATGC
AGACGGCAGCAAAGAAACAATTGCTACAAACACTTCATGGAAATTAACTACTGAAGGTCCTATCCGTAGCAACAATGAAT
ATGACGGCGAAGAATACGATGCCCGTAAAGAGTTAGGAGACTGGACTCAAACCGGATATGATGACAAGGACTGGATGCAG
GCCCAACGCGTCAGTATTCCTTCGGGAACATTGCGTGCACAAATGATGCCGGGCATGAAAGTCACAGAAACCTTGAAACC
CGTTTCTATTAAAAAGCTCGGTAGCAAATATATTCTGGATATCGGTCAGAATATGGCGGGATGGGTACGTTTCCGGATAA
AAGGGCAAGCCGGTGACAGCATCCGTCTCCGTTTTGCAGAAAGCCTGCAAGATAATGGTGAACTTTATACAAGAAACTTC
AGGGATGCCCGTTCTACAGATGTATATGTTGCCAACGGACGCGAAACAAAAGATGCTACCTGGGCGCCTCGCTTTATTTA
TCATGGATTCCGTTATGTAGAAGTCAGCGGTTATCCGGACGCCAAAGCAGAAGATTTCGTTGCCGAAGTAGTAGAAGATG
AAATGGAACATACCGGTACTTTCAACTGTTCCGATGAAACTCTGAATAAGATTGTCCGTAATGCATTTTGGGGAATCCGG
AGCAACTATAAAGGGATGCCGGTAGACTGTCCGCAACGGAATGAACGCCAACCCTGGTTGGGTGACCGTACCATGGGTTG
TTGGGGAGAAAGTATGCTTTTCGATAATTACGCCATGTATACCAAATGGGCGCGTGACATTCGCGAAGCGCAACGGGAAG
ACGGTTGTATTCCTGATGTAGCCCCGGCATACTGGAACTACTATTCGGACAATGTGACCTGGCCTGCCGCCTTACCGATG
GCCTGCGATATGCTTTTCACGAACTTTGGAGATAAACGTCCGATCGAAGAGAATTATCCGGCTATCAAGAAGTGGGTATC
TCATATCCGTGAATACTACATGACAGAGGATTTTATCATCACCAAAGATAAATATGGTGACTGGTGTGTTCCACCCGAAT
CACTGGAGTTAATTCATAGTAAGGACCCTTCCCGCAAGACCGACGGAGCTTTGATCGCCACCGCTTATTATCTGAAGGTA
TTACAACTGATGCACCGCTTTGCAAGCCTGCAAGGGCTGAAAGCCGACGCAGAAGAATGGGAAGATTTGGAACATCGTAT
GAAAGATGCATTCAATGCCCGTTTTCTGCACATAAAAGAAGGTACTTCTCCCGTACCGGGACATACTTTATATCCCGACA
GCATTTTCTATGGCAACAACACAGTTACTGCCAATATCCTGCCACTCGCTTTTGGACTGGTACCTAAGAACTACATCCAT
GAGGTAGCTAAAAATGCCGTCACTTCTATTATCACCACCAACAAGGGACATATAAGTACCGGAGTAATCGGTGTGCAATG
GCTATTGCGCGAATTGAGCCGTCGTGGCCATGCCGATGTAGCCTACCTGTTGGCTACCAATAAAACATATCCATCTTGGG
GATATATGGTTGAAAAAGGTGCTACCACTATTTGGGAGTTATGGAACGGTGATACGGCCAATCCTGAAATGAACAGCGGT
AATCACGTGATGCTTTTAGGCGATTTATTACCCTGGTGTTTCAATAATTTGGCAGGTATTCGTGCAGACCGCTGGAAGTC
CGGTTACAAACATATCGTTTTCCAACCGGCTTTTGAAATCCAGGAATTGAGCAATGTGGATGCCTCATACATGAGTATCT
ACGGGAAAATAATCAGCCGGTGGGCAAAGACTCCTACTCATCTGGAATGGGACATCGAGCTTCCTGCCAACACAACAGGT
GAAGTGCACCTACCGGATGGACGGAAGGAAAAGATCGGATCGGGAAAATATCACTTCAGTGTAGACATACCCACCCGGAA
TACAGCTATTCTAAGTGATGAATTCCTATACAAAAAAGCTTCTTTCCCCGAATGTCACGGAGCTACGATTGTAGAACTGA
AGAACGGCGATCTCGTAGCCTCTTTCTTCGGAGGAACCAAAGAACGCAATCCGGATTGTTGCATTTGGGTATGTCGTAAG
CCGAAAGGTTCCAAAGAATGGACTGCCCCTAAGCTTGCCGCTGACGGTGTATTCTCGCTAAAAGATTCGCAAGCTGCATT
GGCTGGAATCGATTCAACTTGTACACCTGTGAAAGATGAACAAGGAAAACTTATTGCCCGCCGGAAAGCTTGTTGGAATC
CGGTTCTTTTCCAGATTCCCGGAGGTGACTTGATTTTATTCTATAAAATAGGTCTGAAAGTGAGTGACTGGACAGGATGG
TTAGTTCGTTCACGCGACGGAGGAAAGACCTGGAGCAAACGCGAACCGCTTCCGGAAGGTTTTCTTGGACCTATTAAGAA
TAAGCCGGAATATATCAATGGGCGTATCATCTGCCCTTCCAGTACGGAAGGAAGTAACGGATGGAGAGTTCATTTCGAGA
TTTCCGATGATAAAGGCAAGACCTGGAAGATGGTCGGACCACTGGATGCCGAGTTATCCGTCCCCACCCAAAACCGCAAA
AAGGGGGATATGAATGTGGATGACCAGGAAGGCGGAGAAGCTATCAAAGGAGAAGGAGCCAAACCTGTTTATGCAATACA
ACCCAGTATTCTGAAACATAAAGACGGAAGATTACAGATACTCTGCCGCACACGTAACGCACAGGTAGCAACTGCGTGGA
GCAGCGATAATGGTGATACGTGGAGTAAAGTAACGCTACTGGATGTTCCAAATAATAATTCCGGAACGGATGCTGTGACA
ATGAAAGACGGTAGACATATACTTATCTACAATAATTTCTCTACATTACCCGGAACTCCGAAAGGTCCGCGTACTCCGCT
CTGTGTGGCCGTTTCAGAAGATGGTATCAATTGGCAGCCTGTTCTTACATTAGAAGATAGTCCGATTAGCCAATACTCTT
ACCCTAGCATTATTCAAGGGAAAGACGGGAAACTGCATGCCATTTACACTTGGCGCCGTCAACGAATTAAATATGCAGAG
ATAGATCTGACAAAGTTTTAA
>igc_K01186_MH0054_GL0023344_750981_Bacteroides_Lipid_Metabolism
ATGAAAGTAAGAAGGGAAATATTAATCATATTTTCAATGATTTTATTATTGGTATTGCCAGCCACGTCTTTGGGTAAAGA
AATAAAATGGGTGCTGGAACGACCGGTAATTCCTGTGTTGGTGAAGAAACCGGCAAGTCCTGTATTAAAGGTTACTCTAA
TCAGGGCAGACAATCAACCTTACGCCATTCAGCAAATAGATTTAGATTTATTAGGGAGTACGGATGTGGCAGATGTTGTT
TCTGTTGCTATATATGGTACACAAGAAAATGGACTGATAGATACATCCCGTTTGCTATATAAATCACTTCCCGCTGCACG
TAAAATATCATTTACTGATAAAGTGCAGGTAAATCAGGATTCTTTGTCTTTTTGGGTAGCCGTGACGTTGAAAGATACGG
TTTCATTGGATCACCGTATTCAGCTTAACTGTAACCGGATTAAAACGACTAAAGGCAATCTGAAAATCTCGGAAAAAGGA
AGTAAACCTTTGCGGGTAGGAGTAGCGGTACGGCAGAAAGGACAGGATGGGTGTGTTTCGTCACGTATTCCGGGATTGGC
TACCAGCAATCAAGGAACTTTGTTAGCCATTTTTGATGCCCGTTATGACTATTCTCGTGATTTGCAAGGAAATATAGACA
TTGCTCTTCATCGGAGTACGGATAAGGGATTGACTTGGCAACCTGTTCAGACTGTGTTAGATATGGGAGAGTGGGGCAGC
TTACCGCAGAAATACAATGGAGTGAGCGATGCTTGTATTCTAGTCGATAAAAATACAGGTGACATTTATGTAGCCGGATT
GTGGATGCATGGCCTGCTGGATAAAGATGGCAAGTGGATAGAAGGATTGGATGAAAGTAGCACGGTCTGGACACACCAGT
GGAAAGGAAAAGGCTCCCAACCCGGAACAGGACTAAAAGAAACCTGCCAGTTTATGATAGCGAAAAGTACGGATGACGGT
CTTAGCTGGAGTTTTCCGGATAATATAACCGCAAAGACGAAGCATCCTGAATGGTGGCTGTTTGCACCGGCACCGGGACA
AGGGATTACGTTGAAGGATGGTACGTTGGTATTTCCCACACAAGGACGTGATGAAAAGGGACTTCCTTTCTCAAATATTA
CGTATAGTAAAGATCACGGAAAGACGTGGGTGACCAGCAACTCTGCATATCAGGATGTAACGGAATGTAGTGTCGTACAA
TTGAATGATGGTGCCCTGATGTTGAACATGCGCGACAACCGGAACAGAGGACATAAAGAGGTGAACGGTCGGAGAATTTG
TACGACTACCGATTTGGGAGCGAGTTGGAAGGAACATCCTACTTCAAGAAAGGCACTGGTGGAACCTACCTGTATGGCAA
GCCTGCACCGACATGAATATATAGAAGAAGGAAAAAAGAAAAGCATGCTTCTCTTTGTAAATCCGAATGATTATGGGAAA
AGGGATAAACTGACTTTGAAAGTGAGTTTTGATGATGGAATGACCTGGCCGAAGGAACATTGGATTCTTTTCGACCAATA
TCGCAGTGCCGGATATTCCTGCATTACGTCCATAGATGAAAATTCAATAGGCATATTATATGAGAGCAGTCAGTCGGATT
TAGCTTTTATAAAAATCGATTTAACGGAGATTTTAAAGTAA
>igc_K01186_MH0054_GL0057145_2214495_unknown_Metabolism
ATGGCAGAGATCAGACTTGTTAACACAGATACGCTTTCCTGCGAGCCGGTGGTTCGCAGAATGAGCGACGGCAGCCTGCT
TATGGTGGCTCAGTGCGGCGATACATACGAGCCGGCTCCACGAAACCGCGTTTACTTTTTTCACAGCTATGACGACGGCG
CGACATGGAGCGAGCCCGTCTCTATATACCCCGAAAACGGATGCGCCGTATACTGCACCGAGGTCGCCTGCTTTGACGAC
CGCGTCGAGGCATATCTGACGCTGCACAACGGGCAGTTCTTCAACTGGCGCTCGGTCGTTATGGTCAGCACCGACTGCGG
TCACACATGGACCGACCGCGGACCGTTCCCGGGGCTTGAGGCATACACCTTCATGCGCGGCAAGATCGTTTTGCGCAACG
GCGACATCCTGATACCTTATCAGAGATACCCGATAAGCGCGGAGGAGAACGAACGCCTTGTTGCCAAATACGGCGGAACA
TACCGCCGCAGCGGAAAGTTGATGTATGTGGGCGTTACCGACGTCGGCATCGACTATGTTGACAACGGCGTGGCGCTGAG
TCGTGACGGCGGCGCGACATATGAGATATGCCCATGCCCGCATTTTCTGATACGCGGCGAAACGGGGCTTCAGTGGGTGT
GGAGCGAGCCGACGATCGTCGAACTTTCGGACGGCCGCGTGGCAATGCTCATACGCGTTACGAAGGATGTGCTGTGGTAC
AGCGAGTCGTCGGACGGCGGCAGAACGTGGAGCGGGTTCGTGCCCACCGACATTCCAAATCCCTCCTGCAAGCCGAAGCT
GATAGGGCTTCCCGACGGCAGGATCGCGCTCGTTCACGATCCCGACAGGCAGAAGCGCAATCCTCTTGCCGTCTGGATAT
CCGACGACGATATGAGGACATGGCGTCGGCGCGAGGTCATATCGGATTTTCCGCTCAATTTCGACTACCCCGACGGTTTT
TACGAAAACGGAAAGCTTTATATCTCGATCGAGCTCCAGCGGCGCGACGTTCTGTTTATAAAGCATTCGGTCTGA
>igc_K01186_MH0055_GL0045859_757626_unknown_Lipid_Metabolism
ATGATTATGAAGCGATTCTTCTCTCTTACATTAGGTCTGCTGGCAGCCATGGCTAGCCAGGCGGCAGACACCATTTATAC
GAAAGCTCCTCAGATTCCCATCCTGCTGGAACGGAACGACAATGTACTCTTCTATATGAGGATGGATGCTAAAGATACCA
AGACGCTGGACGAAGTGACCGTAACATTTGATAAGAACGTTCCTCTGTCAGCCATCAAATCTGTCAAACTCTATTACAGC
GGTACAGAAGCCCCTCAAGACCGAGGCAAAAAGCGTTTCGCTCCCGTAGAATATATCTCCAGTCATACTCCGGGAAAAAC
CTTGGCCGCCAACCCGTCTTACTCCATCAAGAAAGACGAATGCCAGCCAACCAGTCATACCTTAACATTGAAAGGCAACC
AAAATCTTTTCCCTGGTATCAACTTCTTTTGGGTAAGTCTGGAAATGCAACCCAATACAAATCTGAATACCCCGATTACT
GCTGAAATTACCCAAGCAGTGGCCGACGGAAAAATCAATCCAGTAAAAGATGCGTCGGAAAGCCCTGTTACCCGCCGTTT
GGGTATAGGTGTGCGCCATGCTGGCGATGACGGCTCAGCCGCATTCCGTATCCCGGGACTGGTTACCACTAATAAAGGAA
CGTTGTTGGGTGTATACGATGTACGCTACAACAGCAGTGTAGATTTGCAAGAACACATCGACATAGGTCTCAGCCGCAGT
ACAGACGGAGGGCAGACTTGGGAAAAGATGCGTATTCCACTCTCTTTCGGAGAACACGACGGACTACCTTCAGCACAGAA
CGGTGTCGGTGACCCTTCTATCTTAGTGGACACTAAGACCAATACTGTATGGATAGTGGCAGCATGGACTCACGGTATGG
GCAACCAGCGTGCCTGGTGGAGTTCTCATCAGGGAATGGACAGAAATATTACTGCACAGTTAGTATTGGCTAAGAGTACT
GATGATGGGAAAACTTGGTCGGAACCTATCAATATCACTGAACAGGTGAAAAAGCCGGAATGGTATTTCTTGCTGCAGGG
ACCGGGACGAGGCATCACCATGAGTGACGGAACTCTGGTATTCCCTATCCAGTTCATCGACAAGACCCGCATTCCGAATG
CCGGTATCATGTACAGCAAAGACGGCGGAAAGACCTGGCACATCCATAACCATGCCCGTACCAACACCACCGAAGCACAA
GTAGCCGAAGTTTCTCCGGGTGTCTTGATGTTGAATATGCGCGATAACCGCGGTGGAAGCCGTGCAGTCTATACGACAAC
CGATTTGGGCAAAACATGGAAAGAACATGAATCCTCACGCACAGCCCTGAGAGAACCGGTATGTATGGCCAGCCTCATCA
GCGTTCCGGCAAAAGACAACATACTGGGCAAGGATTTATTGATTTTCTCTAATCCGAACAGTACATCCGAAAGAAAAGAC
ATTACCATTAAAATAAGCATGGACGGTGGAAACACCTGGCTACCGGAACACCAACTGTTATTGGACGAAGGGTATAACTG
GGGATATTCTTGTCTTACCATGATTGACAAGGAAACCATCGGCATACTCTATGAAAGTAGTGTAGCCCATATGACTTTTC
AAAGCATTAAATTGAAAGACGTTATAAAAAAATAA
>igc_K01186_MH0057_GL0032975_138996_unknown_Lipid_Metabolism
ATGAAACACATTACTTATTTATCGGCATTGGCCATGTCTATGCTGTGTGCTACACCGCTGGCTCAGGCCGATGAAGCATT
TAAAGTTACTACTATCCAAAACGGGCAATTTGCACCGAACACCACCTGGTACACCTTGACCATTGGCGGTAATCGCGTGT
CGAGCAACAAGGGAGCTGCCTACATCACCCTGGGCGGTGCTACCGACAAGGGACTCGAAAACCAATGGTGCGTGACGGGT
AGTGCCACCGGGGGCTACAAGTTCTACAACCGACTCGACGGTGCCACAAAACCCCTTATTGCGCCTACGGAAATGAAGGG
ACAAAACGGTGGCGAATCGTACCCCATTTTGGGCGAACTCAAGGCCGGATACACCGACACTTGGGAAATTTCGACCAGTG
CGCAAGGTGGTTACTACATCAATGAAAAGGGCCACGAGAAGAACAAGATGAACAACCGCAATGGTCGTTTGGCTTTCTGG
ACCGGTGGTGCCGACTTGGGTTCAAGTTTCGTGTTTAGCGCAGTCAACGCATCGTTTACCGTTGACATGACTACCGGACA
GTTCACCAAATCGAATGCTGCCAAGACTTGGGCTTCGGAGTGGAAGTCGAACGCTACGAATCCGCAGCTGGTGATTTCAA
CACCGACCAACGATTTCGGTAAACAGAACAACACCTTTGTGCTGGCTTCAGGACAGGACCAAAACAACACGGTGAGCATC
ACGGCAGGCCCCGAATACGTGGTGACGGGCTACAAGTTTACCTTTAAGAACATGGTTGCCGGTACCAAGGGCATTCAGCT
CACGGTCAACGGCAAGACCTACGAGGTGACCGACAAGGAGCAGCAAATTGAAGTAACGGGACTGAAGGACATGACTACGG
CCGACTTCGGCAGCAAGGGCCCGAACAAGGGTGTGTTGCTCACGAACTTCGAAGTAACCGTGGAACGTGCTTTCCGCGAA
CTCGAACCGCAGCAGAACCTTTTCGTCACTATGCCCGGAAAGACCCCCTACCGTATTCCGGCCATCTGCACGGCCAAGAA
CGGTCAGATTGTGGCTATCAGCGACTATCGTCCCTGTGGTGGCGACATCGGTTTCGGTGAAGTAGACATCAAGGCTCGTA
TTTCGACCGACAACGGTAAGACTTGGGGACCCGAGTTCTTCATTGCCAATGGTTTGGGCGAAAAGCAAAACAAAGAAAAA
TGGAAAATCGGTTTCGGTGATGCCGCTGTGGTGGCCGATGCCGAACGCAACGAAATCCTGATTATGATGGTTTGCGGTAA
AACCGTCTGCTGGGATGGCAACTACACTACCGACCCTGCTACGAGCAACCCCAACCGCGTGGCACAGGTGCGTGGTAAGT
TCAACGAAAAGACCCAGCAATGGGAATGGACCGAACCCAAGGAAGTAACCGAAAGCATCTATCCGCTCTTCGTCGACGAA
AACGGAAAGGTAACGGTGCAGTCGCTCTTTATGGGGTCAGGCCGTATTTGCCAAAGCCGCATGGTGAAGGTGGGCGATTA
CTACCGCATCTATGCCGCTGTGTGGACTAAGAACCAGGGTAACCGCGTTATTTACTCTGACGACTTCGGTACGACGTGGC
ACATTCTCGGCACAGTGGCCGACCGTCCGGCACCGGGCGGCGATGAGCCTAAGTGCGAGGAATTGCCCGACGGAACGGTG
ATTTTGAGCAGCCGTATGAACGGTGGCCGCTTCTACAACTACTACACTTATACCGACGTGAAATCGGCCAAGGGTAGCTG
GGGCAAGGTGGCTGCGTCGAATGCTGCCAACAAGGGTACGGCTTGCGGCAACTCAACGAATGGCGAAATCATGATTCTGC
CCGTGGTACGCAACAGCGACCAGAAGGAAATGTACTTGGCTTTGCAGTCAATTCCCTTCGGCAACGGACGTAACAATGTG
GGTATTTATTACAAAGAACTGGCTTCGCTCAACGACTTTGTAACCCCCGACAGCCTCGCTGCCAACTGGGACGGCAAGCA
TCAGTCGAGCTTCATCGGTTCGTGCTACTCGACCATGTCGATGACGGCCGACGACAAACTCGCCTTTATCTACGAAGAAG
AAACCTTCGGTGCCGGCTACACGCAGGTGCTGAAACTTTACACCATCGACTACATCACCAAGGGTGCCTATACGCTCAAA
AAGGACGTTGACCGCGAAGCCTACGTGGTGCGCATGATGCAGGAAAAGGTTGAAGCTAAAAAGCAGGCTGAGGCTGGTGA
GGCTGTCGGTATGCTCGACGCTGCGAAACTTGAGGATTTTAAGTCTGCCCTGAACGGATTGGTTGAGGAGTATGCAAAGA
ATACTTCCGCTCAGGGCTATGCAGATGTCATTGCCAAACTGAATGAAGCACTGTTGGCTAACAGCATTCAAATGGAGGAC
GGCATGTCGTACACCTTGCTCAACAAGGGACGCCAAGGCAAGTATCTCCAGATAAATGGAGCCACAGAATACGGAAACGC
CACCACGGGCAACACGGACGCACAAAAGTTTGTGTTCAGCGTGCAGCCCGACGGAAGCTGGGTTATCATCAACAAGCAAA
ACAACAAGATGATGAGTCCCACGCAGAAGCAGTACGCACATGTAACTCAGGTAGACAATGCCACAGAGGCCGGTAAGTTC
CGCGTGAATGCCAATGCCGACGGATGGTCAACTGTCGTTTGCACGAATCCCGTGCAAGCCGACCTCAATGCCTTGCACAT
GGCAGGCGAAGGTCACCTCGTTGAATGGTACGCCAGCGAACCCGCTTCGCAGTGGAAAATTGTGCCTACGGGCGAAAAGG
TGGAAACCGGTATCGGTTGCATTGAAACTCCTGATGCACCGAATGCCGAATTGCGTATGTACGACTTGCAAGGTCGTCGC
TTGATTCAGGCCCCTGCCAAAGGCTTCTACATCACTTCTGATGGCAAGAAGCACTTGGTAAAGTAA
>igc_K01186_MH0057_GL0045915_764455_unknown_Lipid_Metabolism
ATGAAGAAACTATTATCCCTACTACTCGGATTGTTTTCATTTATCGGCTTACAGGCATCCGACACGGTTTTTGTCAAAGC
TCCTCAAGTGCCCATCCTGATAGAGCGGAATGACAATGTATTACTTTACATGCGTCTCGATGCCAAGCAGACCCAAACGC
TGGATAACGTTACCCTGACGTTCGACAAAGAAGTACCGACCTCACAGATAAAATCGGTAAAACTGTATTATGGCGGTACC
GAAGCATCGCAAGACAGAGGAAAGAAACGCTTTGCTCCGGTAGAATACATATCAAGCAATAACCCCGGACGTACACTGGC
GGCAAATCCGTCTTATTCCGTAAAAAAATCGGAGGTATCTCCTACTTCGAACACCGTGAAGCTGGAAGGAAACCAAAAAC
TGTTCCCCGGATATAACTTCTTTTGGGTGAGCATCGAGATGAAACCTTCGGCTTCGCTGCACACCAAAGTTTGTGCGCAA
ATCTCGCAAATCGAAGCCGACGGCAAATCTATTCCCGTAAAAGACATGAGTAAAGGCAAAGTGGTGAGAAGAATGGGCGT
AGGCGTGCGTCATGCCGGCGATGACGGTTCGGCGGCTTTCCGTATCCCCGGATTGGTTACGACCAACAAGGGTACGCTTT
TGGGCGTGTACGACGTACGTTATAACAGCAGCGTAGATTTGCAGGAGCATATCGACATTGGTTTGAGCCGGAGTACCGAC
GGAGGAAAAACGTGGGAAAAGATGCGTCTGCCACTATCGTTTGGTGAATACGACGGACTGCCGGCGGCTCAAAACGGAGT
GGGCGACCCTTCTATCTTGGTAGATACCAAAACCAATACGGTTTGGATTGTGGCGGCATGGACACACGGCATGGGCAACC
AGCGCGCATGGTGGAGTTCGCATCCGGGCATGGATTTGAACCATACGGCGCAACTGGTAATGGCGAAGAGCACGGACGAT
GGCAAAACATGGTCGGCACCCATCAACGTTACCGAACAGGTAAAACAGCCCGAATGGTACTTCTTGTTACAAGGGCCGGG
AAGAGGAATCACCATGCAAGACGGTACACTGGTTTTCCCGATACAGTATATCGACAAAACGCGCATCCCGAACGCCGGCA
TCATGTATAGCAAAGACCGGGGAGCTACATGGCACATCCACAACCATGCCCGCACCAACACCACGGAAGCGCAAGTTGCC
GAAGTGGAACCGGGAACGCTCATGCTCAACATGCGAGACAACCGGGGCGGAAGCCGGGCTGTATATACTACCACCGATTT
GGGCAAGACGTGGAAAGAACATGAGTCTTCACGCACGGCACTGATTGAACCGGTATGTATGGCGAGCCTCATCAGTGTAA
AAGCCAAAGACAACGCGCTGGGCAAAGACTTGCTGATATTCTCGAACCCCAACTCTACCAGCGAACGAAAAGACATGACA
ATCAAAATCAGTACCGACGGAGGAAAAACTTGGAGCGCGGAACATCAACTCCTGTTAGACGAAGGGTATAACTGGGGCTA
TTCATGTCTTACCATGATTGACAAAGAAACCATAGGCATACTGTATGAAAGCAGTGTAGCCCACATGACTTTCCAAAGTA
TAAAGCTGAAAGACATTATCCGAGAATAA
>igc_K01186_MH0060_GL0030982_2014617_unknown_Lipid_Metabolism
ATGGGAAAATGGAAAACAACGGCGGCGGCCCTCTTCGCCGCGATGCAGGTTCTGGCCGCTGCGGCCCAGGACGATGGAAT
CTCCCGGCAGGTGCTCTTTGCAGTGGACAGAAACGACACGACCAGGGCGGTCTCCTGCTACCGCATCCCGGCCATAACCA
CGGCTCCGGACGGCAGCCTGATAGCGGCGATAGACGAGCGGGTGCCTTCCTGTGGAGACCTCAAATGGAGCCGGGACATC
AACATCGTAATCCGCCGCAGCACCGACGGCGGCCGGACCTGGGGGCCGGTGGAAAGGGTGGCGGACTTCCCGGACGGACA
GTCGGCCTCGGACCCCTCGCTGATTACCGATACGGCCAGCGGCACTGTGTTCCTTTTCTATAACTTCATGGACCACGACA
GGGCGAAGGACGTCTATTTCTTCCATGTGATGCGCAGTACGGACAACGCCCGGACATGGTCTGCCCCGGAGGACATTACC
TCTCAGGTGGCCCCGGAGGAGTGGCGGGAGGATTTCAAGTTCCTCACTTCCGGCCAGGGGACGGCGACCCGCGACGGACG
CCTCCTGCACACGATGGTCAACCTTCAGAAGGGCCTGCATCTGATAGAGAGCACCGACGGCGGCCGGACGTGGCATCTGC
TGCCGGCTGCCATTGTACCTGCGGACGAGTCGAAGGTCATTGAGCTGCCGGACGGCCGGTGGATGGTCAACAGCCGGGTC
AATGAAGGCGGCTGCCGCTACATTCACATCTCGGACGACAAGGGCCGCTCATGGACCTCGAATCCGGCTCCCGCTCTGCC
CGATCCAGGCTGCAACGGGGCTATTGTCCATTATCCCTACTATGGTGAGGACGGCTGCCTGCTCTTCGTCAATGCCGCCG
ATCCGGAGCAGCGCCGTAACCTGACCCTCCGCTACAGCCTGGACGGAGGCCTTACCTGGAGCTCCGGCCTGACGGTCGTG
GAGGGTGATGCGGGCTATTCGGACATCGCCGTCCTGCCTTCCGGAGAGGTTGCCGTGTTCTACGAGAGAGACGGTTATGC
TGTAAACGAGATCGCGCTCGTGACTCCGGAAATGCTTTTCGGCAAATAA
>igc_K01186_MH0062_GL0043061_5467819_unknown_Lipid_Metabolism
GGCGGCAAACTATATACCACAGGCGGAAAAGCTACGGCTTACACTGTTGACAAAGACGGAAACGTAAGCAAAAACGGCTG
TATCTGCGGCAACATTTACACCGGCGGACGATTTAAGCAGGAGCACACCTCTTATCTTATGATGTGCTACAGCGACGACG
ACGGACTGACCTGGTCTGAACCGCAGATTTTAAACCATATGGTAAAGCGAAGCGACATGAGCTTTATCGGGCCCGGACCC
GGCTGCGGAATAACAATCATCCAAGGAAAATACAAAGGCAGAATAGTTGTTCCTATCTACTACGGAACAAGAACGTTCCC
TCTGCGCCTGTCCTGCGCCGTGATTTACAGCGACGAATGCGGCAAAACATGGAAAATGGGAAAATCGCCCAATAACACTC
GAAGCATCGGCTCAAAAGTCCTCAGCGACACAACGATAAAAAACAACGAGATGCTGACCGAATCTCAGCTTATAGAGCAG
GAAGACGGAACGCTCAAATATTTTATCCGCAACCACGACCCG
>igc_K01186_MH0063_GL0012096_1281336_unknown_Lipid_Metabolism
GTGCCAGGAGATTTTGAACAAAGAAGTATAAATGAACAAAAAACGAGAAATATGATTTTTTCAGCAAATATAAGCAAGGC
ATTGTGTCTCGTTACGATGGGTATTACCCTAATGATGCCTGCACAGGTTGCTGCTGCAACCCCAGAAATGGCAGTTGAGG
CTCAGGCTGTGAACGCTCAGGACGGCATCACCGTCTTCCCTAACAAGGAAGCACAGTATCGCATTCCTGCCATCGTAGAG
TGTAAGTCGGGTAAGTTGATTGCGTTTACCGATCATCGTTATCACAATAAGGATATTGGAGGCGGCCGTCATCTCGACAT
CGTGATGAAGACCAGTATGGACAAGGGCGCTACCTGGAGCTCTCCAGAGCAGATGGTGGCAAAGGGTGGAAACGGTATTG
CTACCAGTTTCGACTGCGCCCATGGCGATGCGGCTGTCGTAGTAGATAAGAAGAGCGGCAGAATCCTCCTGATGTGTGCA
TCGGGCGGCATCGGCTATTGGGAGTCAAAGCGTGGCAATCTCCTGATGATGGGTAGATACTACAGCGACGACGAGGGTAA
GACATGGTATGGCGAGGAAGTGACCAAGCAGATTTACGACCTCATCCCAGAAGTGGAATCAGCCTTCTTTACCAGTGGTA
GAATCTGTCAGAGTAAGCAGATCAAGGTAGGCAAGTATTATCGTGTCTATACCGTGTTGTGTACCCGCAGCGGTAACCGC
ATTCTCTATAGCGATGACTTCGGTCAGACTTGGAGTGTTTTGGGCAAGAATGTAGCTGAGGCTGCTCCTCACGGAGATGA
GGCTAAGATCGAGGAATTGCCAAACGGCAATGTATTGCTCAGCAGTCGTGCGATGGGCGGACGCCACATCAACATCTATA
CTTATGAGGATAAGAAGACTGCCACAGGCTCTTGGGGCAAGGTAATAGCTTCTGATGCCAAGAATATGGGTGTTGCTGCC
CATAAGAACTCTTGCAATGGCGAGGTTCTCATAGTGGATGCCAAGAAGAATGGCAAGAAGGTAAAGCTGTTGCTTCAGAG
TGTTCCGGTAGGTCCAGGCCGTAACAACGTAGGTATCTACTACAAGGCATTGGAGACTCCTGCTGATTACGCTACCCCAG
AGGCGATTGCCAAGAACTGGGAAGGCTGCTATCAGCTGAGCAATACCACTTCAGCCTATTCTACCATGGTTCAGGGCAAG
GATGGCAGCATCTTCTTCCTCCTGGAGGAGAATGCTTTCAGAAAAGATCCTAAAACCCAACCTGATGACTATTACGACAT
TCGATTTATGAAATTGAACGTTGGCCAAATAACGAACAATAGATACAAATAA
>igc_K01186_MH0064_GL0009775_968164_unknown_Lipid_Metabolism
ATGCGGCCGAAAGGCGCAGGAGTGGTTGTTATGACTAAAGCTAAGATTAAAAAAGCAATAGGCGGCGCAGTTGCCGTTGC
GGCAGCGGCTGCAATAATAGGCGGAAGTATTGCGGCGATGAACGCGAGAAAGCCGATTTCTGTTGCCGAAAGGCCTGCCG
CAGTGAAAACAAGCGATCAGCCGTTTGTAACCGAGGTGACGGGAGAAAGCAAAAATTTCAGGATTCCCGCAATGATCACT
CTGGAAAGCGGAAGAATTGTGGCGTCTGCAGATGCGAGATATGACACCACACTTGACGGCGGAGGGCTTGACACCGTTGT
GGCTTACAGCGATGACAGCGGCGCAACTTGGACATCGTACACCGCCAACCATCTTGGCGATAACGGAAATAAGTTTTCAA
AAAAATCATCCGCCTTTATTGATTCGGAGCTGATTGCAAACGGAAATAACGTGTGGATGATGACAACATTTTATCCCGGC
GGTCGCAACCTTGCAAGCTGGACGGGAATTAAAGCGGCTGTTGCAGAGCCTGCTTTCAATGAAGACGGCAGCCTTAAGAT
TTCTGATAATCACGGCAAAAGCTATGATTATAAGGCAGACATAAATCATTTTGAAAACGGCTATTCGCAAATAACCGACG
GCAACGGAGAAAACAGCGGCTATAAAATAGACGAATATTACTATCTTTATGATGCAAGCAATAATTTGCTCGGCAATATT
TTTTACATTAAATCAAAGATGAAATTTTCCGTTGTGCCAACCACATACCTATATATGACAAAATCGGAAAACGGCGGCGA
AAGCTTTGGCGCGCCTAAGCTTATAAACCTTAAAAAGGCAGATGAAGCATTTTACGGAGTCGGCCCCGGCAGAGGAATCT
GCACTTCAAACGGCACGCTGATTTTTTCCGCATATGTATGCGATGTTAAGGCAGGCACGCAGCAGGCCTCGTTTATTTAT
TCAACAGACGGCGGAAGCACTTGGCAAAGAAGCCACGATATTGAATCAAACGACACTTTTGAATATTCAAGCGAAAGCCA
AATAGTTGAGCTTTCAAACGGCGATTTACGCTGCTTTTTCAGAAACAACAGCAACAGAATCTGCTATGCAGACGCAAAGC
TTACGGGCACGGAATATATTTGGAGCGATCCCGTTGTTACGGAAACGGAGATTTCTTCCGCCTGCATGCTCAGCGCAATT
CAGTGCACAAAAGGCGGCAAGGATTACATTTTGATTTCCTGCCCCACGGGTACAAGCAAAAAGAAGGGCAAAACCGTTCA
CGAGCGCAGCTGCGGCAAGATTTTTGCTTTTGCGGTTGACGGTGCCGGGAATATGACGCTTACAAAAACAACGGATATTA
ACGATTCCGCATTTATGTATTCCTGCATGACTTGCCTTAACAACGGCAGAATAGCACTGCTTTACGAAAGCGCAGAAGGT
GAAATAACATACACCGTTTATGCGCCGGGCGAGCTTATTTAG
>igc_K01186_MH0066_GL0049758_1274096_unknown_Lipid_Metabolism
ATGTCTGATTCAAAAATCATTTTCTGCGGAAATTCAAAGGATTTCCTTGCAGAGGAACTTACAAAGGCAAGCAACGCCGA
AAACGGTGGCACTGCGTTCAGAATTCCGTCGCTTGTAAATGCCGACGGCACACTGGTTGCCATTGCCGACAAGGCGGCAA
CAGGCTCGGACTGGGGCTATATTGAACTTGCTGTTCGCACAAGCGCGGACGGCGGCAAAACATGGACACCTATTAAAACG
ATAGCGGCACCGCCTGCAAGAGAAATCAATTCAAGCGTTGAGAACACAAAAACAGCATTTTTTATTGACCCGTGCGCAGT
TGTTGCACCAAACGGCGATGTTGTTGTTCTTGCAACATTCTTCCCGGAATCAAAGGGTATTCACGATAAAAAAATACTTG
AGCCTAAAAAGGTTGCTTATGCAGACTTCAATGGCAAAAACTGTCAGCTCATTTATGACAGAAACGGCAAATTCTATTAT
GTTCTTGATGACGGTACTGTTATTGATTCGGCAAAATCAAAGACAGATTACACCGTTAAGGGCATCGGCGAGCTTTATAA
GGGCAGTGAATATGTAGGCAACATTTACCTCAACGGCGAAATGGGCAAGTCGGAGGACGAAAACGGCAAAACAACATTTG
GTGCGCCGCTTAAAGCACCAAAGAGAAGCTATGTTTATATGCTCAAATCAAGCGATAAGGGCGCAACATGGAGCGAGCCT
GTAAATATTACCGGTGCTGTTTATAATTTTGAGGACGGCGCATTCTTTGCAGTTGCTCCCGGCGCAGGTCTTGCCGTTGA
CAACAGAATTATTATGCCGATTTATACTCTCAAAGGTACAGTTTGCATTTATTCCGACGATAACGGCGCAACTTGGCAGA
GAAATCCGCAGTTCCAATATACCGACAATGTTGACGAATGGTGCGCTGTCAAAGCCGCAGACAACAAGATTTATGCTTTC
GGCAGAGCAAAAAAATATGCCGCAACACCTGTTACCGTTTCAGAGGATAACGGTCTCGGCTGGTACAGAACAAAGAATGC
AAAATTTAAGGCTCCTAAATGTCAAAAGAGCGCAGTTGCAATTGGTGACAAAATTTATGTTGCTCACCCGTCGGGCAAAA
AGAGAGAAAACGGCATAATTTCCGTCGGCACTCTTACATATAATAAAAAGGGCAAATTTAAAGGCATTGTTTGGACTAAG
GACAAAGACTCAGTCAAGATTAACAACGGCTTCTTCGCTTATTCGTCAATGGCAAAGCTCAGCGACAATAAAATTGCTGT
TCTTTACGAGGATCAGCCAAGCTCACACATTGTTTTTGATGTAATTAATCTTTAA
>igc_K01186_MH0068_GL0014486_50459_Bacteroides_Metabolism
ATGAATAAAAAGATACTTATATTATCATTCTTATCTGTTCTGTTTCTTGCAGCAGGTCCGATACGTGCAGCCATAGACGT
AACCACACTACGGACAGAGCAGCTAAAGAATCCGTCGGGTATCGATACGCGCCACCCCCGACTGGGTTGGCGTATCGAGT
CGAACGAACAGAATGTGATGCAAACCGCGTATCACATTCTCGTTGCATCTTCCCCCGAGCTATTGGCACAAGGGAAAGGA
GATATGTGGGATTCCGGAAAAGTAGAAACAGATGCTTCCCAATGGATAACCTACCAGGGAGAAAATTTGAAACGCAATGC
TCCCTACTTCTGGAAGGTGAAGGTTTACACCAATAAAGGTGAAAGTGATTGGAGTAGTCCGGCTTTCTGGAGCATGGGAC
TATTCAATGAAGCAGACTGGCAAGGTCAGTGGATCGGTCTGGACCGTGCAGCTCCAGGGGACAGTGAAACTCAATGGAGC
CGCCTGGCAGCCCGTTATCTTCGCAAGGAATTTGCCTTGAAGAAAGAAATAAAGCGTGCCACAGTGCACATTGCCGGAAT
GGGATTGTATGAACTGTTCATCAACGGACAACGCATAGGTGATCAGGTACTGGCCCCCGCTCCTACCGATTACCGGAAGA
CAATCTTGTATAACACATACGATGTCACTTCCCAACTTCAGCAAGAGAACGCCATCGGTGTTACTTTAGGCAATGGTCGT
TTTTATACCATGCGTCAGAATTACAAGCCATACAAGATTCCGACCTTCGGATATCCCAAACTGCGCCTGAATCTGATCGT
TGAATATGCAGATGGCAGTAAGGAGACAATCGCAACGAATACTTCATGGAAACTGACAACCGAAGGTCCTGTCCGCAGCA
ATAACGAATATGACGGCGAAGAATATGACGCCCGCAAAGAACTGGGAAACTGGACGCAAACAGGTTATGACGATACAAAA
TGGATGCCGGCAGAACGCGTCAGTATTCCTTCGGGTACACTTCGTGCCCAAATGATGCCGGGGATGAAAGTAACGGAAAC
GCTGAAACCTGTTTCTATCCAAAAAATGGGTGACAAATACATTATGGATACCGGTCAGAATCTGGCAGGATGGGTACGTT
TCCGCATCAAAGGTCAGGCAGGCGACAGCATTCGTCTTCATTTTGCAGAACGTCTGGAAGCAGATGGAGAAATCTTCACG
AAAAACCTGCGCGACGCACATTGCACGGATATATATGTAGTTAGCGGACGTGAACCGCAAGGTGCCACCTGGGCTCCCCG
TTTTGTGTATCATGGTTTCCGTTATGTGGAAATCAGCGGATATCCGGATGCCAAGACCGAGGATTTCGTAGTGGAAGTCG
TAGAAGATGAGATGGATCATACAGGCTCTTTTTCCTGTTCGGACGAAACATTGAACAAAGTTATACGTAATGCATTCTGG
GGGATTCGGAGTAACTATAAAGGTATGCCGGTAGACTGTCCCCAGCGTAACGAACGTCAGCCCTGGTTGGGAGATCATGC
AATGGGCTCTTGGGGAGAAAGTCTGTTCTTCGACAATCATGCCATGTACAACAAATGGACACGTGACATCCGCGAAGCAC
AGCGCGAAGATGGCTGTATTCCTGATGTAGCTCCGGCTTACTGGAACTATTATTCGGATAATGTCACATGGCCTGCTACC
CTGCCCTTAGTCTGCGATATGCTCTTCACTAATTATGGAGACATACGTCCGATAGAAGATAATTATCCGGCTATCAAGAA
ATGGATATCGCACATCCGTGAGTATTATATGACAAAGGACTACATCATCACCAAAGATAAATATGGAGACTGGTGTGTTC
CACCCGAATCGTTGGAAATGATTCACAGTCAAGATCCTGCCCGTAAAACGGATGGTGCCTTGATCGCTACCGCCTATTAC
CTGAAAGTGTTACAACTGATGCATCGCTTCGCCAGTCTTCAGGGATTGACTACGGATGCCAAAGAGTGGGAAGACCTGGA
ACATAAAATGAAGGATGCATTCAATGCACATTTCCTGCATATAAAGGAAGGTACTTCACTTGTACCCGGTCATACTCTGT
ATCCAGATAGTGTTTTCTACGGGAATAATACTGTAACAGCTAATATTCTGCCACTTGCCTTCGGTCTCGTGCCCAAAGCG
CATATCAAAGAAGTAGCAAAGAATGCAGTAACCACCATTATTACAACGAACAAAGGGCATATCAGTACCGGAGTAATCGG
TACGCAATGGCTGATGCGTGAATTTAGTCGTCGGGGGCATGCAGATGTAGCTTATCTGTTGGCCACCAATGATACATATC
CTTCATGGGGATATATGGCAGCACAAGGTGCCACCACTATTTGGGAACTTTGGAACGGTGACACGGCAAATCCCGGAATG
AACAGCGGAAATCATGTTATGTTATTAGGAGACTTACTCCCCTGGTGTTTCAACAATCTGGCAGGTATCCGTGCCGACCG
TTGGAAATCCGGTTACAAACATATTGTTTTCCAGCCTGCTTTCGAAATTCAGGAATTGAGTAATGTGGATGCTTCTTATA
TGAGTATCTACGGAAAGATTACCAGCCGATGGAAAAAGACTCCTATGCATTTGGAATGGGATATCGAACTTCCTGCCAAT
ACTACAGGAGAAGTACATCTGCCGGATGGACGAAAAGAAAAAATAGGTTCCGGCAAATATCATTTCAGCGTAGATATACC
GACACGGAATGCTGCCATCATCAGCGATGAATTTCTATACGAGAAAGCTTCTTTCCCGGAATGTCACGGGGCGACCATTG
TAGAACTGAAAAACGGTGACCTCGTTGCTTCTTTCTTCGGTGGAACCAAAGAACGTAATCCGGATTGCTGCATCTGGGTT
TGCCGCAAGCCCAAAGGTGCCAAAGAATGGACGGCTCCCAAGCAGGCTGCCGACGGAGTTTTTTCACTCAAAGATTCGCA
GGCTGCTTTAGCCGGCATAGACTCGACATGCACTCCTGTACTGGATGCCAAAGGAAAACTGACTGCCCGCCGGAAAGCTT
GCTGGAATCCTGTACTTTTCCAGATACCGGGAGGAGATTTAATTCTGTTCTACAAAATAGGATTAAATGTAGGCGACTGG
ACCGGCTGGCTGGTTCGTTCAAAAGACGGTGGGAAAACTTGGGGCAAACGCGAAGCCTTGCCGGAAGGATTTCTCGGTCC
TATCAAGAACAAACCGGAATACATCAACGGTCGCATCATCTGCCCGTCAAGCAGAGAGGGCAAAGGGGGATGGCGTATTC
ATTTTGAATATTCGGATGATAAAGGCAAAACCTGGAAAACGACAGAGTCGGTACCTGCCGAACTGTCTGTCCCGACTCAG
AACCGTAAAAAAGGTGGTATTAACGTAGATGATCAGGAAGCGGGAGAAGCTATTCAGGGAGAAGGGGCACAACCGATTCT
TGCCATCCAACCCAGTATCCTAAAGCATAAGGATGGAAGATTGCAGGTACTTTGCCGTACACGCAATGCAAAGATTGCAA
CATCATGGAGCAGTGACAATGGTGAAACATGGAGTAAAGTGACATTAAGCAATGTTCCGAACAACAATTCCGGAACAGAT
GCCGTGACAATGAGTGACGGACGTCACATTCTCATTTACAATCATTTCTCCACATTGCCAGGTACACCGAAAGGTCCCCG
TACTCCTCTCTGCGTAGCCATATCAGAAGATGGAATCAACTGGAAACCTATTCTCACATTAGAAGACAGCCCTATCAGCC
AATATTCTTATCCAAGCATTATCCAAGGGAAAGATGGAAAGTTACATGCAATCTATACCTGGCGTCGCCAACGGATCAAG
TATGCGGAGATAGATCTCTCAAAGTTTAAGTAG
>igc_K01186_MH0068_GL0041200_682897_Bacteroides_unknown
ATGAAACGACTTTCTACCCTATGCCTGCTGGCAGCAGGCTTTTTCATTCCGGGACAAGCACAGCAAGCCCGTCCGACGGT
GCTTGATTCGGTTTACGCTCCCCTGAAAGTGGCTACACCTCCTTCCGATGCTTATATCGGCTTGTCGCTTCTCGATAACG
GTGAGATCAGACACTATAATTATGGAGAACAGGCTGTGGCAGGTACTGTATATCTGTCCAGTACCGATCATGGTTTGACC
TGGAAACGGGTGAACCGTCCCAAAGAAATGCCTTTTGCCGATTGTCAGAGCCCTGTCAGTAAGGAGTATATTCGTCTGGT
AGATATGGGGGCAATGGGTGTTTATTGCATCCGTACTTCCGGTGGATTGACAGGAGGACGTACTCTTACGAAGGTGGCCG
ATCGTAACTCCATCATGATTAAACCGCCTGTATTTATCCGAAACGGCAAACGTATTGTCGTGGCTGCTCACGGAGGGGTA
ACACCGAAAGGGTGCTATACCTATTTTTCCGATGATGACGGTCTGACCTGGAAATGCTCGAATACAGTCACATCCCCCGA
TCATCAGGGAGGAGGCTTCCATAAAGGTATCCGTTGGAATCATGGTGCTGTGGAGCCTACGGTGGTCGAACTGAAGGACG
GAACTCTCTGGATGTTGATGCGTACTTCACAAGACTTCCATTATCAGGCTTTTTCTAAGGACGGCGGACAAACCTGGGGC
GAATCGGAACCATCGCCTTTTTATGGTACCATCACGATGCCTACTTTAGGGCGGTTGGCCGACGGACGACTGTTGCTTTT
CTGGTGCAATACGACTCCTCTTCCCGAAAAGGAGGGTACGGATGGTGTTTGGGATGATGTGTTCACCAATCGTGATGTGA
CTCACGTGGCGGTTTCTGATGATGATGGAAAGACTTGGAAGGGTTTTCGCGAACTTTACATGGATCCCATGCGCAATGAT
ATCGACTATGCCGTTCATGGTGGCGGGATTGACCGTGGCGTTCATCAGGCACAGTTTGTAGAAGTAGCTCCGGGTAAGGT
GCTGGCATCTATCGGTCAACATCCTCTTCATCGTGCTATGATGATGTTCGATGTGAATTGGTTGTACGAGAAGAGCCGCT
TCAACGACTTTACCGACTCTCTTTCACAATGGAGTACATTCAACTACATGAATGGTATCAAAGGACATTGCGCTTATAAT
CGTATACAGGGTTGTATGCTCGAACCCCATCCCTGGAAGGAAGGTCGACAAGTGCTTCATCTGACTTACCGGCCGGATGC
TTCACTGGTGGCAGATACACGTGGTGCGGTATGGAACTTTCCGGCTATGAAGAAAGGAACGTTCACCGTCAGTTTATGTA
TTCCCGAAGGGAGTCATTCGGTTTCGTTGTTATTGAATGATCGCTGGATGAATCCTTCGGACACCGTAGCCCGTTACCAG
TCTATGTACGAACTTCCACTTACCCGTAAGCAACTCGGAGTGAAGGATGATCGTTGGCACGAGGTTTCTTTGGAATGGGA
TTTGTTGCAGAAGCACCCGCAGGCACGTGTCCGGGTAGATGGGCGGCTTCGTCCGTTGCGCCTTCCGCTCAAGAACAAAT
CTCAGAATGGAATTAGTTATGTTCATTTCATCGCTCCCCCTGCTGAGGCTAATCCGGGTGTTTATCTGGAGTGGGTGAGG
GCAGAAGCTGATGGAGCCATCTAG
>igc_K01186_MH0069_GL0042554_806812_unknown_Lipid_Metabolism
ATGATTGCTATCGGACTGCAGGCTGCAGACACGGTATTCGTGAAAACCCCACAGGTACCCATCCTGATAGAACGACACGA
CAATGTGCTGGCTTACCTACGTCTTGACGCTAAAGAGACCCAGACACTGGAAAATGTCACACTGACCTTTGACAAAGATG
TTCCTCTTTCACAGATAAAAGCAGTCAAACTCTATTATAGTGGTACGGATGCTTCCCAAGACAGAGGGAAAAAACGGTTT
GCCCCAGTAGAATATATCTCCAGCCAGACTCCCGGCCAGACATTATCGGCAAATCCTTCTTATTCCATCAAGAAATCGGA
AACGGCTCCCAAGAAGCATACCCTCACACTGGAGGGCAAGCAGAACCTGTTCCCCGGATACAATTTCTTCTGGGTCAGTA
TTGAAATGCAGCCCACGGCCTCACTGCAAACCAAAATCAGTGCAGAAATCACACAAGTGAAAGCAGACGGAAAAATTCTG
CCTACCAAAAACGTAGCACAACAGAAAGTGGTTCAAAGAATGGGGGTCGGTGTACGTCACGCAGGTGACGATGGTTCCGC
CGCCTTCCGTATTCCTGGTCTGGTTACTACGAACAAAGGTACTCTTTTGGGTGTATACGATGTACGATACAACAGCAGTG
TAGACCTACAGGAACACATCGATATTGGCCTCAGCCGTAGTACCGACGGTGGAAAGACCTGGGAAAAGATGCGTCTGCCA
TTGGCCTTTAAAGAATATGGAGGACTGCCTGCCGCACAAAACGGAGTCGGTGACCCTTCTATATTAGTAGACACTCAAAC
CAATACGGTATGGATTGTGGCAGCCTGGACACACGGAATGGGTAACCAACGAGCCTGGTGGAGTTCCCACCCGGGCATGG
ACATGAACCATACCGCTCAGCTGGTACTTGCCAAAAGCACGGATGACGGAAAGACCTGGTCTGAACCCATCAACATCACC
GAGCAGGTGAAGCTTCCGGAATGGTACTTCCTGCTTCAGGGACCGGGACGAGGCATCACCATGGAGGATGGTACCTTAGT
ATTCCCTATCCAGTTTATCGACAAGACCCGTATTCCCAATGCAGGCATCATGTACAGTAAAGACCACGGAAAGACCTGGA
CCATCCATCACCATGCACGCACCAATACCACAGAAGCACAGGTGGCCGAGGTTGAACCTGGTACCCTCATGCTGAACATG
CGTGACAACCGAGGAGGAAGCCGGGCAGTATATACCACACAGGATTTAGGCAAAACGTGGAAAGAACATGAATCTTCCCG
CACAGCTCTGATAGAGCCTGTATGTATGGCCAGCCTGATCAGCGTGAAAGCCAAAGACAACGTGTTAGGAAAAGATCTGC
TGATTTTCTCTAACCCCAACTCAACCAGTTCCCGAAAGGATATGACCATCAAAATCAGTTTGGACGGTGGAAATACCTGG
AGCCCGGAACATCAGCTTCTGCTGGACGAAGGATACAACTGGGGCTATTCCTGCCTGACCATGATTGATAAAGAAACCAT
CGGTATATTATACGAGAGCAGCGTGGCTCACATGACGTTCCAAAGCATCAAACTGAAAGATATCGTAAAATAA
>igc_K01186_MH0069_GL0073830_1633487_unknown_Lipid_Metabolism
ATGAAACAATTCTTAATCCTACTGTTCTCTTGGCTGACCTTACAGCTCTCTGCTCAGCCAGTGTTTAAAACTCCCGGTCG
GGAAGGTCATCCTTATCGTATTCCGGCTATAGCAACGACGGGCAAATCGAGTTTGCTTGCCGTGAGCGATTTCCGTTGGT
GCGGCTCTGATATAGGCTATGGCCATATTGATCTTGTCGGTCGTCTCTCGTCAGATGGTGGCCGGACATGGGGCACCGAA
TTTCCTATTGCGACAGGTAGTGGCGTGAAAGGTGCCGATGATTGCGGTTATGGTGACGCCGCCTTATGTGCTGACATGTC
TTCAGACCGTGTCGTGATGCTTTGTGCAACTGGCAACGTCGTCTATTTTCAGTCTACACGCGAGCACCCCATTCGGGTGG
CACGTCTGTATAGTGAGGATGGTGGAAAGACTTGGAGTCGTCCAGAGGACATCACCCAGATGATCTATGATCTTGTGCCA
AAGGCTAAAGGATTGTTTGTCGGTTCGGGTAAGATCTGTCAATCACGTGTAGTGAAAGTGGGGCAATATGCGCGCCTTTA
TGCCGCTTTAGCCACGATGGCAGGTAACTATGTTATCTATAGTGATGATTTCGGACAGCATTGGGCTCTGTTAGGTGATG
CCGTCTCGCCTGCTCCGGCAGGTGATGAGCCTAAATGTGAGGAACTTCCTGACGGCACAGTGATTCTGTCGTCACGCAAA
GAAGGTGGCCGGTGGTTTAATCTGTTTCGTTTCACTGATGTCAGGAAGGCGGATGGACACTGGATGACAGCGGCTGCTTC
CGATCGGGTGCCGGATGGACTGACGGTCGGCAATAATGCTTGCAATGGTGAGATACTGTTAGTTCCTGTTGTCCGTAAGA
GTGATAATCAGTCATGTTGGCTGCTGCTGCAGAGCATTCCGCTCGGTCCCCTTTCTCAGGGTGATGAGAATCGTTCCAAT
GTGTCGATCTATTATAAAGAAGTGACGACCTCCACTGTAGATTCACCGGCTGCTCTTGCTGCAGGCTGGACTCTTGGTAG
GATCTTCCGTTCGCCGCAGGGCGCTTATTCCACAATGAGTCTTCCCATGGCTGACGGTACTATTCCTTTCCTCTATGAGA
CGGCTCCAGGACAGTATTCAGTGGTCTATGAACGTGTCAGCATCGGTGAATTGACACATGGATCGTATGAGGCTGTGAAA
TGA
>igc_K01186_MH0071_GL0062665_2014695_unknown_Lipid_Metabolism
ATGGGAAAATGGAAAACAACGGCGGCGGCCCTCTTCGCCGTGATGCAGGTCCTGGCCGCAGCGGCCCAGGACGATGGAAT
CTCCCGGCAGGTGCTCTTTGCAGTGGACATAAACGACACGACCAGGACGGTCTCCTGCTACCGCATCCCGGCCATAACCA
CGGCTCCGGACGGCAGTCTGATAGCGGCGATAGATGAGAGGGTGCCTTCCTGCGGGGACCTGAAGTGGAGCCGGGACATC
AACATCGTCATGCGCCGTAGCACGGACGGCGGACGGACCTGGAGCCCTATACGGAAGGTCGCGGATTTCCCCGACGGACA
GTCGGCCTCGGACCCGTCGCTGATTACCGACCCTGTGAGCGGCACCGTATTCCTATTTTATAATTTCATGGACCATGACC
GGGCAAAGGATGTCTATTTCTTCCACGTCATGCGCAGTACCGACAACGGCCAAACCTGGTCGGAGCCCGAGGATATCACA
TCCCAGGTGGCTCCGGAGGAATGGCGGTCAGACTTCAAGTTCCTAACCTCGGGCCAGGGTGCCGTCACCCGCGACGGCCG
TCTCCTGCATACGATGGTCAATCTCCGGAAGGGACTGCACCTGATAGAGAGCACCGACCGCGGCTGTACCTGGCATCTGA
TACCCACTCCCATTGTCCCCGCCGACGAGTCGAAGGTGATAGAGCTGCCGGACGGCCGCTGGATGGTCAACAGCCGGGTC
AATGAAGGCGGCTGCCGCTACATCCACATCTCGGACGACAAGGGCCTCTCATGGACCTCGGATCCGGCTCCCGCTCTGCC
CGATCCCGGCTGCAACGGGGCTATTGTCCATTATCCCTACTATGGTGAGGACGGCTGCCTGCTCTTCGTCAATGCCGCCG
ATCCGGAGCAGCGCCGTAACCTGACCCTCCGCTACAGCCTGGACGGAGGCCTTACCTGGAGCTCCGGCCTGACGGTCGTG
GAGGGTGATGCGGGCTATTCGGACATCGCCGTCCTGCCTTCCGGAGAGGTTGCTGTGTTCTACGAGAGAGACGGTTATGC
TGTAAACGAGATCGCGCTCGTGACTCCGGAAATGCTTTTCGGCAAATAA
>igc_K01186_MH0073_GL0028449_771383_Bacteroides_Lipid_Metabolism
ATGAAAAAACTATTATCCTTATGTATCGGAATGCTTTCCATCGGTCTGCACGCTGCTGATACTGTCTTTGTTAAAACTCC
ACAAGTACCGATATTAATAGAAAGACATGATAATGTCTTGGCTTATCTGCGTCTCGATGCCAAAGAAACAAAGACCCTTG
ACAATGTCACTATCACCTTCGACAAGAACGTACCTTTATCACAAATCAAAGCGATTAAATTGTATTATGGAGGAACAGAA
GCCCCTCAAGACAGAGGGAAAAAACGCTTTGCTCCCGTAGAATACATTTCCAGCAACAATCCGGGGCAAACCCTTTCTGC
CAATCCGTCTTATTCTATAAAAAAAGCAGAAATAACACCTAAAACCAATACGCTGACACTGGAAGGAAAACAGAACCTCT
TTCCTGGATATAATTTCTTCTGGATCAGTATCGAAATGCAACCAACAGCTTCACTACACACAAAAATCTATGCAGAAGTA
ACTCAGGTAAAAGGTGATGGAAAAATTATCCCCACAAAAAATGCGACTGAACAGAAAATCGTACAAAGAATGGCAGTAGG
AGTCCGTCATGCTGGTGATGACGGTTCAGCCGCTTTCCGTATTCCCGGACTGGTTACTACAAACAAAGGTACTTTGCTGG
GAGTATACGATGTACGTTACAACAGCAGTGTAGATTTACAAGAACATATTGACATAGGCCTCAGCCGCAGTACAGATGGA
GGAAAGACATGGGAAAAAATGCGTTTACCCATTTCATTTAAAGAATACGGAGGATTACCTGCAGCTCAAAATGGTGTAGG
TGACCCTTCCATCCTGGTAGATACTAAAACCAACACCGTATGGATTGTGGCAGCATGGACACATGGAATGGGTAACCAAA
GAGCATGGTGGAGTTCACACCAGGGAATGGACCTGAACCATACCGCTCAATTGGTACTTGCCAAAAGTACAGATGATGGA
AAAACCTGGTCTGAACCAATCAATATCACAGAACAAGTGAAGCTTCCAGAATGGTATTTCTTATTACAAGGACCGGGACG
AGGCATCACAATGGAAGATGGTACATTGGTATTCCCCATTCAGTTTATTGACAAAACCCGAATCCCCAATGCAGGTATCA
TGTATAGCAAAGACCGTGGAGAAACATGGACCATACACCACCATGCACGTACTAATACTACAGAAGCACAAGTAGCAGAG
CTTGAGCCGGGCACTTTAATGCTGAACATGAGAGATAACCGAGGAGGAAGCCGGGCCGTTTATACCACACAAGATTTAGG
TAAGACTTGGAAGGAACACGAATCATCTCGTACTGCTTTGATAGAGCCCGTATGTATGGCCAGTCTAATCAGTGTAAAAG
CGAAAGACAATGTATTGGGTAAAGACCTTTTAATTTTCTCCAACCCCAATTCTACAAATGCTCGCAAAGACATGACAATT
AAAATCAGTATGGATGGAGGAAACACCTGGAGTTCAGAACATCAGCTCTTATTAGATGAAGGATATGGATGGGGATATTC
CTGCCTGACAATGATAGATACAGAAACCATCGGTATACTGTATGAAAGCAGTGTAGCTCACATGACTTTCCAAAGCATAA
AGCTGAAAGATATTATAAAATAA
>igc_K01186_MH0074_GL0057688_1281400_Bacteroides_Lipid_Metabolism
ATGAAACATAGATTATTATACTCATTATTTATCTTCTCCATTTTATGTACAGCTTGTGGAGATGATTTGAAATTTGGTCC
AAATTCGGGGATCGTAATTCCGGAGGAACCGACAGAAGATGATCCAAAGGAAGACGAAGATCCGGAAATAAACTATCCGG
ATAATCGTGAAATAGTGGAAAGTATTGTATATGAGGCTGGTAAAGATAATCATATTTATTTCCGGATACCGGCACTTACC
GTAACTAAAAAAGGAACGATACTTGCATTTTGTGAAGCTCGTAATACTAAGGCTGATTTTTATGAGGGAAATGAGGATAA
ATTTCCTGTTGTTCCGGTGGGAAGTACTAAAGATTTGGGTGATATTGATTTAGCTGTCAAACGTTCTACGGATGGTGGAA
AGACGTGGGACAATATGATAACTGTCGTTGATGATTATGATAATACCTGTGGGAATCCGGCACCTGTTGTAGTTGAATCT
ACGGGAAGAATATATTTGTTTTGGTGTTGGGGACGTTATCCCAATCAATTGGAAAGCAAGTTCGTTTCATCTACTTCTGA
CGGTCATACCAGGCGTGTGTTTTATTGTTATTCGGATGATGACGGACAAACTTGGAGCACTCAATATGATTTGACAAGCC
GATTGAAAAAAAGCGATTGGAGTTGGTATGCTACAGGACCTTGTCATGGTATTCAAAAGCAGCTTGCTCCTCAAAAGGGA
CGAATCATTATTTCAGCTAACCATCGGGATAATGGTAATAAGGACAATTATTCTCATATTATCTATTCTGATGACAACGG
TTCTACCTGGCAATTGGGAGGAAGAACGGAGATAGGAGGGAATGAGTCGAGCCTGACTGAACTTGCGGACGGAAGTTTAT
TGATTAATATGCGTCGGGTAGTGAAAGATAATAACGGAAACGATTTGCCTTCTGAGTATAGAGCTTCAGCTGTTAGTAAG
GATGGAGGTGCTACGTGGGAGAAGTCTGTTGTCAATCAGGATTTGATTGACCCTGGGTGTCAAGGTTCTATTGTCAATTA
TCCTATAAATAAGAATCGTAGTAATACTTTGTTATTGAGTAATACCCATCATTCTTCTTCGCGTTCCAATCTTTGTATAT
CCAAGAGTATTGACGGAGGTATCTCTTGGACTACCCCGCTGGTTATCTGGAGTGGACGGGCCGCTTATTCGGATATTATT
ACCTTACAAGATGGTTCGGTATGTGTCATTTATGAAAATGGTTCCGGTAAATTTGGAAAGGCAAATCCTAATGAGCAAAT
AAGCTTTTACAGAGTGCCTCCTTCTCTTTTAGGGGATAAGTTGAATCTTTAA
>igc_K01186_MH0077_GL0027347_4844254_unknown_Lipid_Metabolism
CCCGACGGCGTCCAGCCCATAAAATGCGAAGCGGCATTCGCATCATCCGGACGCGCCGTGCAGCTCAAAAACGGCCGCAT
CATGTTTGTGCTCGTCACACGTCAGAAAGGAGTGGAGGGATTCCCGTGCTACGCAATATACAGCGACGACAGCGGACACA
CATGGAAAGCATCCAGAACTCCCGCCACGCTCAACGGCGACGAATCAAAGATAGCGCAACTGCCCGACGGACGCGTGATG
ATGAGCATCCGCAACCGTTTCAGCGGCAACCGCAAATTCTCGATATCCGATGACAACGGCACCACATGGACCGAACTGCC
CGACGACTACGCCGATCTCCACGACGTGGCCTGCAACGGCGATTTCCTCTCAATCAGATACAACGGCCGCGACTATCTTC
TCCAGTCGCTTCCCGCAGGCCCATGGCGCGACAACATCACCATCTATGCAAGCTCCGACGGCGGACGCACATGGCCCTAC
AGCCATCTCGTCACCACCGGACCCGGCGCCTACTCGGCTATGACGCAACTCGCCGACGGCTCCATCGGCATCCTGACCGA
AGAAGGAGTCCACGACGTCAATGCGCGC
>igc_K01186_MH0077_GL0063376_384102_unknown_Lipid_Metabolism
TTCGGCGGTAATTCGGCCACTCAATCGATGTCAAACAACGTAAACCTCAACAGAGGTTCCTGGAACAACCTCGGACATCC
ATACTGCAATACGCTGTCGACGGGTGTATGGTCCGTGATAACCTGGGTGTTTGACGGAAACAGCGGCACATCGAAGATGT
ATCTCGACGGCATCCTTAAGAGCACCAGATCGGCCGCCAGCTATCCGATCAATCCGCAATGCGATGTTCTTGTCGGCGCC
AGATACGACATTTCCGACGGTTCTGAGGCAACGGTCAACACCGAGGGCCTCTGGCTCGGCAAGATCGACGATGTGCGTTT
CTATTCCCGCGCGCTTACCGATGATGAAGTCGTGGCGGATATGTCGGCTACTGTCGACTCTTCAACACCGGATCTTATCG
CGGCATATGATTTCTCCATGCTTTCCGGTACCAACTGCCCCGACATATCGGGCAACGGACATGATGGCGTGCTCGTCGGT
TTTCCCGACTATTCCGCTTCCGGTTCATTGCTCACAATCGAGGCTCCAGAAGCCGGCACCGGCACAATTACAGTCAGTGA
CGGCGCGACACAGCTTAACAACGGCTCACGCGTGGAGGACGGAACCTTATTGACCGTCGAAGCCACTCCCGCTGCCGACT
ATGTGCTCGATGCAATATATGTCAACGGTTCGGTGATAACCGGCAACACATTCACCATGAACGGAGCCACAACCGTTAGC
GCTACATTCACACGCGATCCTTCGGCACCGACCAAAGTGCTTGTGTTCGATATGAATGAGGACGGTTCGAAATACTACCG
TATTCCTGCAATCGCAACAGCCGCCGACGGCTCGCTTGTGGCTCTGGCCGACAAGCGCGGAAACTCTCTCGGCGACCTCC
CCAATACGATAAGCATAGTAGCCAAACGTTCGACTGACGGCGGCGAAACATGGTCAAGCGCCGTAACGATTGCCGAAGGC
AATTCCTCCCTGGGAAAAACCTATGGTGACCCTGCCGTTGTTCTCGACCGAAACAGCGGTAAGCTGATCGCCGTATTCTC
GGGCGACACCGGATTTTTTGTTTCCACAAAGACCTCGCGTGCCGGATTCTATGTTTCAACCAGCTCCGATAATGGCCAGA
CATGGACGGAACCGCGTGCAATAACCGATCAGCTATACCAAAGCTCATGGTATGGCGCATTCTGCGCTTCAGGCAGTATG
CTTCAGACCGAATCCGGACGCATCATGTTTGTTGCAAACGCCCGACTCAGTTCCGCACAGTATCTGACTGATGTCTACGA
GTATGTCTGCGCATCCGATGACGGCGGCGAAACATGGACCGTACTAAACAAAGACTCGCGCATTCCGTCAGACGGCCAAG
GCAATGAATCCAAGCTCGTGGAGCTCTCCGACGGCTCGCTCATCATGAGTATTCGTTCCGGCAGTTACCGTCGTTTCTCC
AGATCGACTGACGGCGGCGTGACATGGACAGCTGCAACTGCTGTAAATGACCTTCCCGATCCGAGTTGCAATGGTGATAT
CATAACCTACCCCTCTGCCGACGGTCAGGCTCGTCTGCTTCACACTCTTCCGGCCAACAGCTCCGTGCGCCGCGATGTTT
CTGTCTTCATGTCGTATGACGACGGTCAGACGTGGCCCGTAAGCAAGAAACTCATCGACGGTTATTCCGCCTATTCCTCG
CTGACTGTTTTGCCTGACGGTTCCATAGGCTGTTTCGTCGAAGAAGGCAAATGGGACTCCAATATTCCCGGTGAGGACGG
ATTCAGGCTCTATTTCATGAAATTCACGCTTGACTGGCTTACCGACGGCTCGGATGACGGCGGCGATGACCCCGTCACCG
ATGTGTATGACGGCACATTGAATCTTGATGGCACGCGTTATATGATAATACCCAATTCCGAGGAATTCAACATCGCGGCC
GGCGGTAAGCTGACGGTATCGCTTAAAGCGAAGATCAGCAGTAACGCAATGCAGTCTTTCATCAACAACCGTGTGCGCCG
CTACGAAAACAGCAATAATAATGATGTGTCGGGCTGGGCTATCTACAATGTGCCCGGCACCACTTCCACTTCATTCAACT
ATCCCGGTTCGAGCTGGACT
>igc_K01186_MH0079_GL0018285_771391_Bacteroides_Lipid_Metabolism
ATGAAAAAACTATTATCCTTATGTATCGGAATGCTTTCCATCGGTCTGCACGCTGCTGATACTGTTTTTGTAAAAACTCC
ACAAGTACCTATATTAATAGAAAGACATGATAATGTCTTGGCTTATCTGCGTCTCGATGCCAAAGAAACAAAGACCCTTG
ACAATGTCACTATCTCGTTCGACAAGAACGTACCTTTGTCACAAATCAAAGCTATTAAATTGTATTATGGAGGAACAGAA
GCCCCACAAGACAGAGGGAAAAAACGCTTTGCTCCCGTAGAATACATTTCCAGCAACAATCCGGGACAAACCCTTTCGGC
TAATCCGTCCTATTCTATAAAAAAAGCAGAAGCAACACCTAAGAGCAATACTCTAACACTCGAAGGAAAACAAAACCTCT
TTCCTGGATATAATTTCTTCTGGATTAGCATAGAAATGCAGCCTACCGCTTCACTACATACAAAAATCTGTGCAGAAGTA
ACTCAAGTAAAAGGTGACGGAAAAATTATACCTACAAAAAGTACAACTGAACAAAAAGTCGTACAAAGAATGGCAGTAGG
AGTTCGCCATGCAGGTGATGACGGTTCAGCCGCTTTCCGTATACCCGGACTGGTTACTACAAACAAAGGTACTTTGCTGG
GAGTATACGATGTACGTTACAACAGCAGTGTAGATTTACAAGAACATATTGACATAGGTCTCAGCCGCAGTACAGACGGA
GGAAAGACATGGGAGAAAATGCGCTTGCCTCTATCGTTCAAAGAATACGGTGGACTTCCTTCAGCTCAGAATGGTGTAGG
TGACCCTTCTATCTTAGTAGACACCAAAACTAACACTGTATGGATTGTAGCAGCATGGACGCACGGAATGGGTAACCAGA
GAGCATGGTGGAGCTCACATCAGGGAATGGACTTGAACCATACCGCTCAATTGGTACTCGCCAAAAGTACAGATGATGGA
AAAACATGGTCTGAACCAATCAATATTACAGAACAGGTAAAGCTTCCGGAGTGGTATTTCTTATTGCAAGGCCCGGGACG
AGGTATCACAATGGAAGATGGTACATTAGTATTCCCCATTCAGTTTATCGACAAAACCCGAATCCCCAATGCGGGTATCA
TGTATAGCAAAGACCGTGGAGAAACATGGACCATACACCACCATGCACGTACAAACACTACGGAAGCACAAGTAGCAGAA
GTTGAACCTGGCACTTTAATGCTGAACATGAGAGACAACCGAGGAGGAAGCCGCGCAGTATATACTACCAAAGATTTAGG
TAAAACTTGGAAAGAACACGAATCATCTCGTACTGCCTTAATAGAACCCGTATGTATGGCTAGTCTGATTAGTGTAAAAG
CGAAAGACAATGTATTGGGTAAAGATCTTTTAATTTTCTCCAACCCCAATTCAACAAATGCCCGCAAAGACATGACAATT
AAAATCAGCATGGATGGAGGAAATACCTGGAGTCCGGAACATCAGCTTCTGTTAGATGAAGGATACAATTGGGGATATTC
CTGCCTGACAATGATAGATAAAGAAACTATCGGTATACTATATGAAAGCAGTGTAGCTCACATGACTTTCCAAAGCATCA
AGCTAAGAGATATTATAAAATAA
>igc_K01186_MH0083_GL0027910_1511339_unknown_Lipid_Metabolism
ATGAAACCTCAAAACATGCGTATGTACCGTGCGGCGCTGATGGCCGGTTTGCTGGTGATGCTGCCCTGTGCGCTTTCGGC
CTGTGCGGACGACGAGATCAAGCGGCCCGATGTGACCGCCCCGCTGATGCCCGAACTGGGTCCGGAAGGGACCGAAGGGA
CGATCAGCCTCTCGCAGATCGAATCCTCGACCCCCTTCACGGCGGGTACGGGAGCCAACTCCTACCGCATTCCCTCGATC
GTGACGGCCGGTGACGGTTCGCTGCTGGTCTTCTGTGAGGCGCGCCATGAGTCGTGGATGGACAAGAGCCATACGGACAT
CGTGGTACGCCGCAGTACGGACAACGGGAAGAGCTGGTCTGAGGCGGTGAACCTGACCGCTTCGGCCAACGGCGGCGAAT
ATGCCTTCATGGATCCGACCCCCGTGGCCGACACCGAGACGGGCAAGATCTTCCTCTTCTGCTGCCGCTGGGTCAAGTCG
GATGCCGATGCGACGAAGACCCGCGCCTTCCGGGTCGTATCGACGGACAACGGCGCCACGTGGGGCGCTCCCGAGGATGT
CACCGCAACGGTGATCCGCGAGGGGTATTACAGCTCGGGATTCGGTCCGGGTTCGGGTATCCGGATTTTGCGGGGCAAGT
ATGCCGGGCGGCTCATCTTCCCTTCGCGGCAGTACGACGGCACCTCGAGTTCCGGTGTGGCGGTCTACTCCGACGACCAC
GGGGCAACGTGGAAAATCGGCTCGGAGGTGCTCGGCGGCGAGTGCCAGATCGCCGAGGCCGGTGAGAACTCCCTGACGAT
CAACGTCCGCAAGGGCTCCGATCGCTATTCTGCCTTCTCGAAGGATGGCGGAAAGACCTGGTCGCAGGCGGCCAAGGACG
GCGGGCTTCCGTCGTTCGAGAGCGGATGCCATGCAAGTGTCTGCGGGGCCGGCGGGAACACGGTCCTCTACTGCGGTCCG
AAGGGTGGTGCGAAGACTACCTCGAACGACAACCGCTACGAACTGATGCTCTACCGCAGCCCGACGGGTGCCGAAAGCTG
GACGCGCAACGAGATGCTCTACGAGCTTGCGGCCGGTTATCCCGACATGACGCTGCTCGAGGACGGCCGTCTGGCCATTG
TCTTCGAGGCGGGGCCCGAGAAGGGATTTACCCGCAAGGGCGGCAACCGCCCCGCCGGCTGGATGCGGCTCGACGTGCTG
ATTCTTCCCAAGGAGGTAACCGACTACGGTTACTGGTTCGAATAA
>igc_K01186_MH0085_GL0021137_1420018_unknown_Lipid_Metabolism
ATGATTTTTTCTGCAAATATAAGCAAGGCATTGTGTCTTGCTGCCATGGGTATTTCCCTGATGATGCCTGCACCGGTTGC
TGCTGCAACCCCTGCTATGGCTGTTGAGACACAGGCTGTGAACGCTCAGGGCGGCATCACCGTCTTCTCTAACAAGGATG
CTCAGTATCGTATTCCTGCCATCGTGGAGTGCAAGTCGGGTAAGTTGATTGCATTTACCGATCATCGTTATCACAACAGA
GATATCGGTGGCGGCCGTCATCTCGACATCGTGATGAAGACCAGTATGGACAAGGGCGCTACCTGGAGCTCTCCTGAGCA
GATGGTGGCTAAGGGCGGAAACGGTATTGCTACCAGTTTCGACTGCGCTCATGGCGACGCTGCTGTCGTAGTAGATAAGA
AGAGCGGCAGAATTCTCCTGATGTGTGCATCGGGCGGCATCGGCTACTGGGAGTCTAAGCGTGGCAATCTCCTGATGATG
GGTAGATACTACAGCGACGACGAGGGTAAGACCTGGTATGGCGAGGAGGTGACCAAGCAGATTTACGATCTCATCCCAGA
AGTGGAATCAGCCTTCTTTACCAGTGGTAGAATCTGCCAGAGTAAGCAGATCAAGGTAGGCAAGTATTATCGTGTCTATA
CCGTGTTGTGTACCCGCAGCGGTAACCGCATTCTCTATAGCGATGACTTCGGTCAGACCTGGAATGTATTGGGCAAGAAT
GTAGCCGAGGCTGCTCCTCACGGAGATGAGGCTAAGATCGAAGAATTGCCAAACGGCAATGTATTGCTCAGCAGTCGTGC
GATGGGCGGACGCCACATCAACATCTATACTTATGAGGATAAGAAGACTGCCACAGGCTCTTGGGGCAAGGTAATAGCTT
CTGATGCCAAGAATATGGGTGTTGCTGCTCACAAGAACTCTTGCAATGGCGAGGTTCTCATAGTGGATGCCAAGAAGAAT
GGCAAGAAGGTAAAGCTGTTGTTTCAGAGTGTTCCGGTAGGTCCAGGCCGTAACAACGTAGGTATCTACTACAAGGCATT
GGAGACTCCTGCTGATTATGCTACTCCAGAGGCGATTGCCAAGAACTGGGAAGGCTGCTATCAGTTGAGCAATACCACTT
CAGCCTATTCTACCATGGTTCAGGGCAAGGATGGTAGCATCTACTTCCTCCTGGAAGAGAATGCATTCAGAAATCCTAAA
ACCCAGACAGATGATTACTACGATATCCGATTCTATAAGTTGGGTATAGACCAAATAACGAACAATAGATACAAATAA
>igc_K01186_MH0086_GL0024009_682935_Bacteroides_Lipid_Metabolism
GTGGGATTTTTATTATTGAATGTTATCTTTGTAGCTTCTAACATTCTTATTAACTTTATCTATATTATGAAGAAGTCTAT
ACTTTTGCTTTTTATACTTTTCTGTTTATCATGTATCATTCCGGTGGTCCGGGCTGCAGATACAATTTTTATCCGTGAGA
CACAAGTTCCGGTTTTGATAGAAAGAGTGGATAATGTATTGTTCTATTTGCGTTTGGATGCTAAGGAAAGTACGATGTTG
AACAGAGTCATTCTGAATTTTAGAGAAGATACTAATCTTTCTGATATCCAATCGGTAAAGCTTTACTATAGTGGCACTGA
AGCCTTGCAGGATAGAAATAAAGGGCGCTTTGCTCCCGTAGAATACATATCAAGTCATACTGCCGGAAAGACTTTGGCGG
CAAATCCTTCCTATTCCATTAAAAAGGCGGAAGTGATTAGACTCCAAAAACGCCTTATTCTCGATGCTAACCAGAGTTTG
TTTCCGGGGATTAACTTCTTCTGGGTCAGTTTACAGATGAAACCGGAAACTTCGTTGGATGCTAAGGTCAGAGCGGCCAT
TGCTTCGGTTACTCTGGATGGCAAAGAAGCACCTCTAAATGTTGTTTCTCCGCAAAATATTGAGCATCGGATGGGGGTGG
GGGTACGTCATGCAGGCGATGATCATTCGGCAGCATATCGTATTCCGGGATTGGTGACTACTAATAACGGAACTTTGTTA
GGCGTTTATGATGTACGCTATAACAGCAGTGTTGATCTTCAAGAACATGTAGACGTCGGTTTAAGTCGTAGTACGGATGG
GGGAAAGACGTGGGAAAAGATGCGCCTGCCTTTGGCTTTTGGTGAAATGGGTGGACTGCCTTCGGCACAGAATGGGGTGG
GTGATCCGTCTATATTGGTGGATACGAAGACTAATAATGTATGGATAGTTGCCGCTTGGATACATGGTATGGGAAATCAA
CGTGCCTGGTGGAGTTCACATCCGGGATTGGATCTGAATCATACGGCACAACTTGTCTTGGCCAAGAGTACGGATGATGG
TAAAAGTTGGTCAGCCCCTATTAACATTACTGAACAAGTGAAAGATCCTACTTGGTACTTCTTGTTGCAAGGACCCGGAC
GTGGAATCACAATGGAAGATGGCACATTAGTGTTTCCCATTCAGTTTATAGATTCTACCCGTGTGCCGAATGCGGGTATC
ATGTATAGCAAGGATCAGGGTGAAACTTGGAAAATACATAACTACGCACGTACCAATACCACAGAGGCGCAGGTTGCTGA
GGTGCAGCCGGGAGCCTTGATGCTGAATATGCGTGATAATCGGGGTGGAAGTCGTGCTGTGGCGATTACGAAAGATCTGG
GTGAGACATGGATTGAACATGAATCTTCGCGTAAAGCTTTACAGGAGCCTGTTTGTATGGCAAGTCTGATTCATGTAAAA
GCCGGTGAGAATGTTTTAAACCGGGATTTACTCATATTCTCTAACCCCAATACAACGAAGGGACGCCATCACATTACTAT
TAAGATTAGTTTGGATGGAGGTGTAACCTGGCTACCGGAACATCAGTTGCTGTTGGATGAGGACAACAACTGGGGATATA
CTTGTCTTACCATGGTTGATAAAGAAACTATCGGCATCCTTTATGAAAGTAGTGTAGCTCATATTACGTTTCAGACCATA
AAATTGAAAGATATTGTTAGATAG
>igc_K01186_MH0088_GL0068043_5200831_unknown_Metabolism
GCATCGATCGAGACACAGGAGCAGTGGAGCTGCTTTACGGACTGCTCGGATGACAATGGAAAAAGCTGGACGGCAGGGCA
AAGGGTTCCCATTGACCGATCGGGTCTATACGGACAGGGCGTGATCCAGCCGTCTTTATGGGAGGACGCGCAGGGAAATG
TGAGGATGCTCATGCGCAGTACGGAGGGGGTTTTGTTTGAAAGCGTTTCAAAGGACGGCGGAAACTGCTGGGAAACGGCA
GAAAGGACGGCGCTTCCAAACAATAACTGCGGCATTGATCTTGTGAAAATGGACAGCGGAAGGCTTGTTTTAGTATGCAA
TCCGGTTTCCCAAAACTGGGGGCCGCGTTCGCCCATCGCATTTCTGGTATCGGAGGATGACGGGAAAAGCTGGACCGAAC
CGGTCATTCTGGAACATGTGCCCTGTGACAAAAACGAGATCCGGGCGGAGTTTTCCTATCCGGCAGTGATCGCGGACGGG
GAGGAGCTTTTTATCACATATACATGGAAACGGCAGAGCATCGCGTTCTGGCAGATCCGGTTTTTATAA
>igc_K01186_MH0088_GL0106816_1770958_unknown_Metabolism
ATGACATATCCGAAACTTCCCGGACTGACCTGGGATGGAACCATTTATGAAAACGAAGAGATGGGAACCTGCGAGGCTCT
GCTTCCCACAGGCGGTTATCCCACCGCTCACGCTCCCGCCATGGTGGAACTTCCAAACGGCGATCTGCTGTGCTGCTGGT
TCGCCGGAACCTACGAGGGAAGCGCTGATATCCATGTTATCTGCTCCCTCCTTCCAAAGAACGCTCCCGCATGGCTTCCG
CCGGTAGAGATTTCCGGAGATCCAAAGCGCAGCGAGCAGAATCCTTCCTTATTTTATGGGCCTGACAACGCCGTATGGGC
CATGTACACCGCCCAGTTAGACCGCCAGGAGGGCAAGGACAATATGCAGTTTACCTCTGTGGTACGCTGCCAGAAGAGCA
CAGACGGCGGAAAGACATGGGGACCTTACGAGACCATCTTCCCGGAGGAGGGCACCTTCTGCCGCCAGCCGATCCAGGTG
CTTTCAAACGGACGCTGGATCTTCTCCAACTGGATCTGCACCGACTCTGCAGACGGCCTTTCCGGCGACCCGACCGCCTT
CCGCATTTCCGACGACCAGGGAAAGACCTGGAAAAAGGTGATGATGCCTGAGAGCAACGGCCACGTTCACGCCAATGTGG
TAGAATTAGAGCCGGGACATCTGGCCGCATTTATGAGAAACCGCGAGGCATACCGCATTCACAGAAGCGAGTCCTTTGAC
TGGGGCGAGACATGGACCAAGCCGGAGCCGACTCCCCTTCCAAACAACAACTCCAGCATCAGCGCCGTTAAGCTTCAGAG
CGGACGCATCGCCATTGCCTACAATCCGACCTGCACTCCGGATCCGCAGCCAGGAAAGGCCGCATGGCCGGGACTCCGCT
GCCCGGTAGCGGTGGCTCTCTCTGAGGACGGCGGTTTAACCTTCCCAATCATCCGCTGGATGGAGAGAGGCGAGGGCTTC
ATCGGAGACGAAAATAAGACAAACAACAAGCAGTACGAATATCCGTACCTGATGCAGACGCGCGACGGCATGCTTCACCT
GGCCTACGCCGCCCGCACCCGTCAGGGCGTAAAATACGTCCGCTTCAGCGAGCAGGACGTGCTGGGCGAGAAGAGAGAGC
GCGTAGGACTTTACAATCCCACCGCCGCTCAGAGCCGTTAA
>igc_K01186_MH0089_GL0011878_412126_Akkermansia_Lipid_Metabolism
ATGCGTTTACCTTTGAATACATTAACGGGGCTTGCCCTGCTGTGTGCCCTGGGCATGTCTGTTCCCGCTGCCTTGGGTAC
GGAAAGCTTTGAGCAGGCCAAACACGGCAAGTTTACCACGCTTTCCACCAAGTACGGCCCCATGTCCTGCCGGGACGGCG
TGGCGGAAATCGGGGGAGGGGGAAAATCCGGGAAATCTTCCCTGCGGATGTTCGGCGGGCAGGATACCGAACTGAAGCTG
GACTTGAAGGATACTCCTTCCAGGGAAGTACGGCTGTCCGCCTGGGCGGAGCGCTGGACCGGACAGGCCCCCTTTGAATT
TTCCATTGTGGCCGTAGGGCCCAAGGGGGAAAAGAAGATTTATGACGGCAAGGACATCAGGACGGGCGGCTTCAGTACCA
AGATAGAGGCCGGCGTTCCCGCCGGAACGCGCTCCCTGGTGTTCAAGCTGACGTCGCCGGAGAACAAGGGGTTGAAGCTG
GACGACCTGTTCATCGTGCCCTGCATCCCCATGAAGGTGAATCCGCAGGTGGAGATGGCTTCTTCCGCCTATCCGGTGAT
GGTGCGCATCCCGTGCAGTCCCGTTCTTTTCCTGAAGGTTCAAACGGACGGCTGTCTTAATCCTCAGTTCCTGACGGCCG
TCAATCTGGATTTTACGGGCACGACGAAGCTTTCCGACATTGAATCCGTGACGGTGGTGCGGGGGGAAGAGGCTCCGCCC
ATTCAGCACGGGGAAGACCCGTTTCCGAAGGATGCCTCCCAGGTGCTGGGTACGGTGAAGCTTTCCGGCTCCTCCAAGCC
CCAGGTTTCCGTGAAGGGGAAGCTGGAGCTGGACCCCGGCGACAATTACCTGTGGGCATGCGTGACGATGAAGAAGGGCG
CCTCCCTGGACGGCAGGGTGGTGGTGCGCCCGGCCAGCGTTGTGGCGGGGAACAAGCTGATGAAGGTGGCCAATGCCGCC
CCGGTGGCGCAGCGCATCGGCGTGGCCGTAGTGAAGCACGGGGATTTCAACTCCAAGTTCTACCGCATTCCCGGCCTGGA
CAGGTCCAAGAAAGGGACTCTCCTGGCCGTTTACGACATCCGTTACAACCATTCCGGCGACCTTCCGGCCAACATTGACG
TGGGCGTGAGCCGCTCCACGGACGGGGGCCGCACCTGGTCCGACGTCAAGATCGCCATGGACGATTCCAAGATTGACCCC
TCCCTGGGGGCTACCAAGGGCGTGGGGGACCCCGCCATTCTGGTGGATGAAAAGACGGGCCGCATCTGGGTGGCCGCCAT
CTGGAGCCACAAGCACTCCATCTGGGGCAGCAAATCCGGGGACAATTCCCCGGAAGCCTGCGGGCAGCTGGTGCTGGCGT
ACAGCGATGACGACGGCCTTACCTGGTCCAAGCCCATCAACATTACGGAACAGACCAAGGACAAGGACTGGCGCATTCTG
TTCAACGGCCCCGGCAACGGCATCTGCATGAAGGACGGCACGCTGGTCTTTGCCGCCCAGTACTGGGACGGCAAGGGTGT
GCCGTGGTCCACCATCGTTTATTCCAAGGACCAGGGCAAGACCTGGCACTGCGGCACGGGCGTCAACCAGCAGACGACGG
AAGCCCAGGTGATTGAATTGAAAGACGGCTCCATCATGATCAATGCCCGCTGCAACTGGGGCGGCTCCCGCGTGGTGGGC
GTTACGAAGGACCTGGGCAAAACCTGGGAAAAACACCCCACCAACCGCACTCCCCAGTTGAAGGAACCCGTCTGCCAGGG
CAGCCTGCTTGCCGTGGACGGAGTGCCGGGCGCGGGCAGGGTGGTCCTGTTCTCCAACCCCAACACCACTTCCGGGCGTT
CCCACATGACCCTGAAGGCCTCCACGGATGACGCCGGCTCCTGGCCGGAGGACAAGTGGCTCCTTTACGATGCCCGCAAC
GGCTGGGGTTATTCCTGCCTGGCGCCCGTGGATAAAAACCACGTGGGCGTGCTGTATGAATCCCAGGGAGCGCTGAACTT
CCTGAAAATCCCGTACAAGGAGGTTCTCAACGCGGGCAGTGCGCGCTGA
>igc_K01186_MH0089_GL0064819_112003_unknown_Lipid_Metabolism
ATGAACGCCTTCCAGACTATTCTCCGCACCGTCGCCTCTTCCGCAGTCCTGTTTCTCCTGCTCCTGGGAACCGCCCTGGC
GCGGGGAGCGGAGGAAGCCGCTTCTGAAAACTTCGACTCCTTTCCGACGGGCAGCTTCACCTCCCTGGAAACCGCTCTGG
GGACCATGACGGCGGAAAGCGGGCATGCCGCCATCGCCAGCAACCGCTGTTCCTCCCAGCCCAACTGCATGCGGCTCATC
GGCCTGGGCACCGGGACGAAAAGCACGGCCACGCTGACGCTGCCCGCTCCCCTCGCCGTCAAAAAGACGCTTGCCCTGAC
CGGGGAACGCTGGACGTCCGACAGCCCCTTTTCCTTCACCATCCACGCCGCAGACGGGGAAGGGAATGAAACACTGGTCG
CGGACGGCTCCTCCCTGAAAACGGGCAGCAATCCCATGACCCAGCAGGTGAGGGGCGCCATCCCTTCCGGCACCGCGCGC
CTCATCTTCCGCTGCGAGGCCCCCGCCAATAAGGGCGTTCTTTTCGACGATCTGGTCTTTTCCGAATTCAACCCCCTCTC
CAGCACCGCGGAAGCATGGCCGGCCATGATCCGCATGGAGGCCAACGGCATCCTCCGCTTTTCCCTGACGGAACTCCCCG
CTGCGTATGACGGCATGGCCGTCACGGTGGACATGAGCCCGTCCGACGACCTGGGTGACATTGAAAGCGTTTCCCTTTAC
ACCGGTGACGCGGACGGCATCTATTCCGCGCCCGCCTACGGCAGCAGCGGCCACGGCGCCATGAGCACCACGGGCGTCCT
TGCCAGCCCGGCCCAGCCGCCGGCTCCCGTCATGACGTTCCCCGTCACTCCGGGGGTTCTCACGAACGGACGGCAATACT
ACTTCTGGGTCAGCGTCAAGCTCAAGAACTCCGCCAGCATGGACCACAAGGTGGGCGCCAGAATCACCTCCGTCACCGTG
GACGGGCAAACGACTGATGTTGCCGATGGAGTGACGGCCAGGCAGCGGATAGGCTATGCCGTCGCCAAGGCGAACGATCC
GGTTTACGGAGGCTCCTTGGAAGGAAAGGCCTCCAGGAAATTCCGCATTCCGGGCATTGTGCGCGCCAGGAACGGGGATC
TGGTCTCCGTTTTCGACATCCGCTACGACGGCCGGAACGACATGCAGGCCAACATCGATACGGGATGCAGCCGTTCCACG
GACAACGGACGCACCTGGACGCCCGTCAACGTGGCCGTCAACTTCAACCCCACGGGCGATTCCGCCAACGACTACCATTC
CGGCTACGGCGTCAGCGACCCCTGCATCCTTCTGGATGAAGTCAACGGTACCCTGTGGGTGGCAGGCATCGCCAGGCACG
GGCTGGCCTCCTCCAAGGCCAACGTGGACGTGGAAAGCCTGGAAACCGCCCAGTATGTGGTAGCGTACAGCACGGACAAT
GGCCGGACATGGGGTTCCGCGGACCCCGGCACGGGGGAGTTCGTAAAAATGAAACCCCGGAGCATCAACAAGGACATCAA
GAACAGGGCCTGGAAATCCTTTTTCCAGGGTCCGGGCCACGGCATTACGATGAAGAAGACGGTCAACGGCGTGCGCCCCA
TTGTCTTTCCTTCCCAGATATGGACAGGCGCCAGCGGCGCGGGAACTCCCCAGTCCTGCATCATTTATTCTCTGGACCGC
GGCCAGACCTGGATCAGCGAGGACACCGGCAAATCCGGCACGCCCGGCATCGGAGCCGGCTCCAGCGAATGCGCAGTCAC
GGAGCTCAGCGACGGGCGCCTGATGCTCAACGCCCGCAATGAAAGCAGGAGCGGGTACCGTAAGGTCTTCACGACGGACG
ACATGGGGAAGACGTGGACGGCTCATGCCACCAACCTGAAAGCCCTGCCGGAGCCCGCCGCCTGCCAGGCCAGCCAGCTC
GCCGTGGAAAACTCCGCGAACATCAGCAGGGCCCTCCTTTTCTCCAACCCTGATAAAACTTCCGCCCCCCGCGCCCGAAT
GACCCTCAAAGCCTCCTTTGACGAAGGCGCCACATGGCCCTCCAGCCGCCAGGTTCTTTACGATTCCCGCCCCTGCTGCG
GCTATTCCGACATCTGTGAAACGGGAGACGGCCACATCGGCGTGCTGTATGAAGGGCTCAACGGGGACGAAAACATCTTC
TTCCTGCGCATTCCGTATGATGAATTCCTTCCTTCCCTGGACGTTCCCGCCGCCGGGGCGCCCGTCCGCGTGGGACCGGA
AGGCATGACGGCAGCCACGTTCACCGTCTCCAGCGACGATTCCTGGACGGCGTCCTCTTCCGCTGGCTGGATCACCGTCT
CTCCCTCTTCCGGCTCCGGAAACGGCTCCGTCACCTACAGCGTGGACCGCTGGGAAGGCGCGGGCGAACGCACCGCAACC
ATCACGGTTGCCGTTCCTGGCGTCCAGCCGGTCTCCGTCACTATCATCCAGTCCGGCAGGGCCCCTGCGCTGGCGGTTTC
CCCCGCTGCGCTGGTGCTTCCCAAAAACGGGGGAACGGCGGTCTTCTCCGTCACCTGCGACGCCGCCTGGAATGTCTCCA
AAACGGGGGACTGGATAAACATCACCGGCATGCAGGGAGCGGATACAGGCAATGGTACCGTATCCATTGCCGCAGAGGCC
AATGCCACGGAAGGCTCCCGTACGGCGCAGCTTTCCTTTTCCTCCTTTGGAACCGTCCGCTCCGCCACCGTGACTCAGCG
GGGGCAGAAACGCACGTGGAATGAATGGAAGGAGGATGAAATCACCTCCCGGGACCCGGACACGGACCAGACAGGCCCCA
ATGATTCCCCGGCCGGGGACGGCATCCCCAACCTGTTGAAATACGCCACAGGACTGGATCCCCTCAAACCCTGCGGTAGC
GTCGTGCGGGTCACCGCGGAGGAAGCGGGCGGAGACGCCTGCCTGGTACTGGGCTGGCCCGTCAACCCGGAAGCCACCGG
AATCAGGCACGCAGTGGAAGCCTCGGAAGACCTCCAGACCTGGACGGAGACGGCGGAAGTGGAAACGGAAGGCAAAAGCT
CCGCCACTTTCCGGGATGCCGTGCCCATGAACGCGGAAAGTCCCCGGCGGAGATTCCTGCGCCTGAAAATTTCCCGTGAA
GGGGAAAGCCCGCTTTAA
>igc_K01186_MH0089_GL0067109_1606245_Akkermansia_Lipid_Metabolism
ATGATGAATTCCATGTTCAAGTTTTTGATGGGTGCGGTGTGCGCCGCAGTTCTGCCTGCCTTCGGACAGGGGGAGAAGAC
GGATTTTCCCACGGACAAGGCGGTGACCGTATTCAGCGCCGGGGAAGGGAACCCTTATGCGTCCATCCGCATTCCCGCCT
TGCTCAATATCGGGAAGGGGCAGCTTTTGGCATTTGCCGAAGGCCGGTATAAGAATACTGACCAGGGGGAGAACGACATT
ATCATGAGCGTCAGCAAGAATGGCGGAAAAACCTGGTCACGCCCCCGGGCGATCGCCAAGTCGCATGGGGCCACGTTTAA
CAATCCGTGCCCGGTTTATGATGCCAAGACCAGGACCGTGACCGTCGTATTCCAGCGTTATCCCGCAGGAGTCAAGGAAC
GGCAGCCCAATATCCCTCAGGGTTGGGATGACGAGAAGTGCATCCGCAATTTCATGATCCAGAGCAGGAATGGCGGTTCC
TCCTGGACGAAGCCGGAGGATATCACGAAGACGACCAAGCGCCCCACCGGCGTGGACATCATGGCTTCCGGCCCGAATGC
GGGAACCCAGTTGAAGAGCGGCCCCCACAAGGGGCGCCTGGTGATTCCGATGAATGAAGGGCCGTTCGGCAAATGGGTGA
TTTCCTGCATTTACAGCGATGACGGCGGCAAGAATTGGAAGCAGGGCCAGCCGACCGCCAATATGAAGGGCCTGGTGAAT
GAAACGTCCATCGCGGAGACGGATAACGGAGGCGTGGTCATGGTCGCGCGCCACTGGGGCGGAGGCAATTGCCGCCGCAT
CGTGTGGTCACAGGACGGCGGAGAGACATGGGGTGAAGTGGAAGATGCTCCGGAATTGTTTTGCGACAGCACGCAGAATT
CCCTGATGACTTATTCTCTGACGGCCCAGCCTGCCTTTGGCGGCAAGAGCCGCCTCCTGTTTTCCGGTCCCAGCGCCGGA
CGGCGCATCAAGGGACAGGTGGCGATGAGCTATGACAACGGCAAAACCTGGCCGGTGAAAAAACTGTTGGGAGAAGGCGG
TTTTGCCTATTCCAGCCTCGCCATGGTAGAACCCGGTGTCGTGGGCGTGCTTTATGAGGAGAATCAGGCGAATATCAAGA
AGTTGAAGTTCGTTCCCATTACGATTGAGTGGCTGACCGACGGAAAGGATACGGGGCTGCCTTCCGGCAAGAAACCCCCC
GTGGCTAAATAA
>igc_K01186_MH0090_GL0049949_2379093_unknown_Lipid_Metabolism
AGCCAGGACAAGGGCGCCACGTGGAGCGGTCCTGAGCAGATGGTGGCAAAGGGCGGCAATGGCGTGGCCACAAGCTTCGA
CTGCGCCCATGGCGACGCGGCTACCGTCGTAGACAGGAAGACGGGCAGGATACTGCTGATGTGCGCCTCTGGCGGAATAG
GCTATTGGGAATCGTCGCACAAGAAACCGATAATGATGGGAAGATATTACAGCGACGACGAGGGCAAGACATGGAAAGGC
GAGGAAGTGACCCGCCAAATCTACGACTTGATGCCAGACGTGGAGTCGGCCTTCTTCACCAGTGGCAGGATATGCCAGAG
CAAGCAGATCAAGGTCGGTAAGTATTATCGCGTCTATACGGCGTTGGCCACCCGTCAAGGCAACAGGATATTGTATAGCG
ACGACTTCGGCAAGACGTGGGCGGTGCTTGGCAAGAACGTGGCCGAGTCGGCCCCACGTGGCGATGAGGCCAAGATAGAG
GAGCTGCCCAATGGCAACGTGTTGCTTAGCAGCCGCGTGATGGGCGGCAGGTTTTTCAATGTTTATTCTTACGCCGACAA
GAAGTCAGCCACGGGCTCTTGGGGCAAGGTGGCGATGTCTGGCGCGGCCAACCACGGCGTTGTCGCCAAGAAAAACGCTT
GCAACGGCGAGGTGCTCCTGGTGAATGCCAAGAAGAACGGCAAGAAGGTGAAGCTTCTGCTTCAGAGCGTTCCTTGCGGG
CCAAACCGCGTCAACGTGGGAATATATTACAAGGCGTTGAACTCTCCGGCCGACTATGCCACGCCTGAGGCCATAGCCAA
GGATTGGGAAGGCTGCTATCAGGTCAGCGACACCACGTCGGCCTACTCCACGATGGTGCAGGGCAAGGATGGCAGCATAT
TCTTCCTGTTGGAGGAAAACGCCTTCCGTCACTCGGAGACCGAGCCAGACGACTATTACGACATAAGGTTCGATAAGTTG
AGCATAGGCCAAATAACCAACGGTCAATACAAATAG
>igc_K01186_MH0093_GL0034221_1222640_unknown_Lipid_Metabolism
ATGAAATCAAAAATATCAAAATTATTTTATCTCTCTTTTATATTAATATTTACTTTAACCTGCAAAAATCCATCGGGACC
TGGTATCGATTTTAACTTACGAAATTGGTATATAATGTCAGGAATGGCTGCAGGACCTGGATTTACTAATAATATTACTT
ATGGGAGTAATACTATAATAGATCCATCAAATTATATGAAAGCAGCTTCCAATATGCTTTTTACAAATACTGGAAATATA
CATTATAGAATACCAGCATTATTGACGCTACAAAACGGAGATATCTTGGCTTTTGCCGATAAAAGAACTGGTGGGGCTGG
AGATTTGCCTAATCAAATAGAAGTTTATGTAAGAAAAAGCACTAATAATGGAACAAATTTTAATGCACAAAAGAGAATAA
CGCCACAAAGCACAAGTGAAAAAGACGGACATGGCGATACGGCTGTAGTTTTAGATAAAAAGACAGGGCATATATTGGCT
TTAGTTGCCGCAGGACAGGGTTTTGTGCAGTCTACTCCTCATGACCCAATTAGAATAAAAGTAATTAGAAGCAAAGACAA
TGGAGAAAGTTGGTCTGAGCCGATAGATATAACCTCTCAAGTTTACGGAGATGGATGTAAAGACCCTACAAGGAGATATT
GGTATGGCGCTTTTGTTTCCTCTGGCAACGGACTTCAAATGAGAAACGGAAGAATAATGTTTATAATAAATGTTAGAGAA
AGTTCTTCAACTTCAGCTACAAGTTTTAGAAATTACGCTTTATATTCCGATGACGGCGGATATAAATGGAGAGTTAGTAG
AGGAAGTCCAAAAAATCCAAGAGGCGGAAACGAGGCAAAAGTTGTAGAACTTAATGACGGCTCATTGCTTATGCATATTC
GCTGGACGCCAAATAGATTACAATCAAGGTCTTACGATTACGGAGAAACTTGGACGGATGCTACAGTAATAAATGGTATT
CCTGCATCTCATTCAAATGGAGATTTGATTGTCTATACTTCTAAAAAAAATAAATATGATAAAGACAGACTTATCACTTT
GGTTGATAAGCGTCCTTGGGGCAATAATTATAACAAATGCATATGCAACGGAAATGGAAATTGCAATGCTGGTACTCCAG
GATGCCCTACATTTTATGTGAGCTATGATGAAGGATATACTTGGACAAATAGCAAAAAACTTTATGCTAATCATGCTGGA
TATTCCTCTTTAGCTATTCTTAAAGACGGAAGCATTGGAATATTGGCAGAATTGGGTAATTCGTGGAATGGACCAATATA
TTTCCTAAAAACAAGCATAGAATGGTGCAATCCTAATGATAATCCTTGCTCACCGAATGTTAGCGCTAAAAAATAA
>igc_K01186_MH0093_GL0042794_771449_Bacteroides_Lipid_Metabolism
ATGAAAAAACTATTATCCTTATGTATCGGAATGCTTTCCATCGGTCTGCACGCTGCTGATACTGTCTTTGTTAAAACCCC
ACAAGTACCGATATTAATAGAAAGACATGATAATGTCTTGGCTTATCTGCGTCTCGATGCCAAAGAAACAAAGACCCTTG
ACAATGTCACTATCACCTTCGACAAGAACGTACCTTTGTCACAAATCAAAGCTATTAAATTGTATTATGGAGGAACAGAT
GCTCCACAAGACAGAGGAAAAAAACGCTTTGCACCCGTAGAATACATTTCCAGCAACAATCCGGGGCAAACCCTTTCTGC
TAATCCATCTTATTCTATAAAAAAGGCAGAAATAACACCTAAAACCAATACGCTGACACTGGAAGGAAAACAGAACCTCT
TTCCTGGATATAATTTCTTCTGGATCAGTATCGAAATGCAACCAACAGCTTCACTACACACAAAAATCTGTGCAGAAGTA
ACTCAGGTAAAAGGTGATGGGAAAATTATACCCACAAAAAATACGACAGAACAGAAAGTCGTACAAAGAATGGCAGTAGG
AGTTCGCCATGCAGGTGATGACGGTTCAGCAGCTTTCCGTATTCCAGGGCTGGTTACTACAAATAAAGGTACTCTCTTGG
GAGTATACGATGTGCGTTACAACAGCAGTGTAGATTTACAGGAACATATCGACATAGGCCTCAGCCGCAGTACAGACGGA
GGAAAAACATGGGAAAAAATGCGTTTACCTCTATCATTCAAAGAATACGGTGGACTTCCTTCAGCTCAGAATGGTGTAGG
CGACCCTTCTATCTTGGTAGACACCAAAACCAACACCGTATGGATTGTAGCGGCATGGACACACGGAATGGGTAACCAAA
GAGCATGGTGGAGTTCACATCAGGGAATGGACTTGAACCATACCGCTCAATTGGTACTCGCTAAAAGTACAGATGATGGA
AAAACATGGTCTGAACCAATCAATATTACCGAACAAGTGAAGCTTCCGGAATGGTATTTCTTATTGCAAGGCCCGGGACG
AGGTATCACAATGGAAGATGGTACATTGGTATTCCCCATTCAGTTTATCGACAAGACCCGTATCCCCAATGCAGGGATCA
TGTATAGCAAAGACCGTGGAGAAACATGGACCATACACCATCATGCACGTACAAACACTACAGAAGCACAAGTGGCAGAA
GTTGAACCTGGCACTTTAATGCTGAACATGAGAGATAACCGAGGAGGAAGCCGCGCAGTATATACGACTAAAGATTTAGG
TAAAACTTGGAAAGAACACGAATCATCTCGTACTGCCTTAATAGAACCCGTATGTATGGCTAGTCTGATTAGTGTAAAAG
CGAAAGATAATGTATTAGGTAAAGATCTTTTAATTTTCTCCAACCCCAATTCTACAAGCGCTCGCAAAGACATGACGATT
AAAATCAGCATGGATGGAGGAAATACCTGGAGTTCGGAACATCAGCTTCTGTTAGATGAGGGATACAATTGGGGATATTC
CTGCCTGACGATGATAGATAAAGAAACTATCGGTATATTATATGAGAGCAGCGTAGCTCACATAACGTTCCAAAGCATTA
AACTGAAAGATATTATAAAATAA
>igc_K01186_MH0094_GL0008033_724513_unknown_Lipid_Metabolism
ATGATATTAAACATTGAAATAGGTATGATTAAGAATATAAAAAGAATTGCATTTACAATATGCACAGTGTTCTGCTGTAC
GTGCTCTTTTGCAAAAATACAGGTAACAGTAACACAGCCTATTGTTCCAGTACTGACACAAAAAAGTCACAATCCTGTAT
TGAAGGTGTCTTTTATAAAAGATTCCGCATCAAATTGTTTTGTTAAGGACATGACTTTATTTCTCGAAGGAGCAATTGGA
GATATACATTCAATAGGACTATATGCATCCGATAATAAAGGACTCTTAGATGCAACAGCCCTTTTAACCACTATAAAAAA
AGCAGAAAAGAAGGTAACATTCTCGAATCCTCTCATTCTGACTCAAGATACAACTGATGTGTGGGTTTCTGTTACCCTAC
ATCCCAATATTAATTTAACTCATAAGTATCGGATTTCCTGTCATAACATTAAAGTTAAGGAACAAGATGTTGAAATGCAA
TCTGTCAGACCTCTAGCTTTTCTACGAGCAGGAGTGGCTATGCGTAAAAATAATCAAGACAATATACATACATCACGCAT
ACCAGGCATAGCAACAAGCAAAAATAAGACTCTTCTTGCCATTTACGATGCTCGATATGAATCTTCTCGGGATTTACAAG
GGAACATTGATATTGCTCTGAATCGAAGTCATAACGGTGGAATCACCTGGGCCCCCACGCAAATTGTGCTAGACATGAAA
GAATGGGGAAACCTTCCAGAAAAATACAATGGTGTAAGTGATGCCTGCATACTTGTAGACGAAAAGACGGGAGCCATTTA
TGTGGCAGGACTTTGGATGCATGGCGTATTGGATGCGCATAGCGGAAAGTGGGTGGAAGGATTAACCAAAGATAGTACAC
GATGGATCCATCAATGGATTGCTAAGGGGACGCAACCAGGTCTTGACGTGAAAGAAACATGTCAATTTCTCATTACCAAA
AGTACCGATGACGGAATGACGTGGAGCGATCCCGTCAACATAACCTCCACAACAAAACGACCTGAATGGTGGTTATTTGC
ACCTGCACCCGGACATGGTATAATACTCCGGGACGGTACTTTGATATTTCCTTCTCAAGGACGCGACAAAAATGGCATAC
CTTTTTCCAATATTACATACAGTCTGGACGGAGGAAAGACATGGCAAACAAGCAATCCCGCATATCATAATACAACAGAG
TGTATGGCAGTGGAACTTTCCAATGGAAGTATCATGCTTAATATGCGAGATAATCGCAATCATGGAACATTAAAAGGAAA
TGGACGACGAATTTGTGTAACAAATGACCTTGGTAAAAGCTGGAGAGAACATCCAACTTCACGCAATGCCCTTGTAGAAC
CCACGTGTATGGCAAGTATTCATAAGCATCAGTATACATGCAAAGGCAAGCAGAAAACGCTTTTATTGTTCTGTAATCCT
GCCTCTCACAACAAAAGGGATCACATGACACTCAAAGCAAGTTTCGATGACGGTAATACTTGGCCATCAGAACATCATAT
TCTGTTGGATGAATGGGCCGGATTCGGCTATTCATGTATAACTTCAGTTGATGAAAACACAATTGGTATATTATACGAGG
GAAGTCAAGCTCAAATGGTATTTCAACAAATTAGTCTTAACGAGATTATTGGTTGTTTAAAGTAG
>igc_K01186_MH0094_GL0008034_1920374_unknown_unknown
ATGAAATATATCTTAATAATCAGCCTGTTAATAATACAGGCATTACAGCTTCAAGCGCAACTGTATAGATGCAATATGCC
TTGGGTAGACTTATCCAGTGACTATACCAGACAAACGGTGATAGCAAAAGGGACTCCATCACTATACAATGGACATCCAA
CAACGTTACTCTTGGATGACCAACGGACAGTATTTTGCGTGTGGTCAAACGGACATGGTGGAAAAGCTTCATTTATGGGA
ATAAGCGAGGATGCAGGCATGAACTGGAAAGTACACAAGACACCTACTGATTGGCAAAATATGAGTAATTGCCCAAGCAT
ATATCGAATGACGGATAAAAAAGGGAAACAACGTCTTTTTATTTTCTGCGGTTCACCTAACATGGGATACTCTTACAGTG
AAGACAATGGGAAGTCGTGGTCTAAAGTTAAGAGTCTTGGCAAGCCCTGCGTAATGGCTTTTACCAGTATTGTGCGCTTA
AATAACGGTGACTACATGGGATTTTATCACAGGGGATATAAAGATCGCGACCAATCTCCTTTGACGCTTTGGAGCGCTAT
TTCACACGATGGTGGAATTACATGGAATGAATCAGTAAAAATTGCAGAAGTAGAAAAACGTTCACCTTGCGAACCTTGTG
TCTTTCGAGCTCCGAATGGAAAACGGTTAGTCTGTATTGCCCGTGAAAATAAACGCGTTGGACTTTCGCTGATGATGTAT
TCCGATGATGAGGGAAAGACTTGGTCGGCTGTAAAAGAGACTCCGTGGGGATTGACCGGAGACCGTCATGTGATTCGTTT
TACAGAAGACGGTCGCATGGTAGCAGTATTTCGTGACATGGCTCCAAACAGTCCGACAAAAGGACATTTCGTTGCATGGG
TCGGTCATTACAAGGATTTAGTGGAAGGAACATCTGGACAGTACCGCATAAAACTTCTGCACAGTTTTGCTGGCTCTGAT
TGCGGCTACCCCGGTCTAGAGGTTATGCCAGATGGTTCTTTATTGGCTGTTACCTATATCAAAAATGAACCAGGTAACAC
CAAGCACTCAATAGTTCAAGTTAAATTTGATTTGAAAGATACAGATAAGCTATTGACTCATGATATTAAACATTGA
>igc_K01186_MH0096_GL0011980_1200935_unknown_Lipid_Metabolism
ATGAGAAAGAGATATTTTTTAATTTCTTTTAGTTTAATTGTTGTAGTTGGAGTTTTAATTTGGGCTTGTAAATATAATAT
GGGTCCTGGCGTAGACTTAAGCGTTTTAAGTAAGAATAAGATTATAGCATCCGCCGATAGTATTATAGGCTATAATGGAA
AGATTACTTACGGAAGCAACAAAGTAATAGCGCCTAATATGAATAAGGCTATTGAAGTATTTCCTTTTCAATATGGACAA
TATTATTATAGAATTCCATCATTAGTTGTGACTACAAACGGCACTTTGTTAGCTTTTGCCGACAGAAGATACAATAACAG
AAACGATTTGCCGAACAGAATTGAGGTAGAGGTAAAGAGAAGCACAAATAATGGTAAAACTTGGTCTAAAGGAATTAGAG
TAACTCCAAGAAGTTCATCCGATCAAGAGGGACATGGCGATGTGGCTACTGTTGTAAATAGAAATACGGGCGAGATTTTA
GCTTTAGCCGCAGCTGGCGCTGGATTTGTGGCAACCGCTGGGCAGAGCCTTATCTCTACTCCGCAAACGCCAATGAAGAT
AATTTTATTTAAATCTTCCGATGACGGAAAAACTTGGAGCGCAGGCGAGGATATAACCTCTCAAATTTATGGCGCTCAAT
GTAAAGATCAATCAAGAAAGGGTTGGTATGCCGCTTTTGTTACTTCTGGAAACGGGCTTCAATTATCAACGGGAAGAATT
ATATTCGTAATTAATGTTAGAGAAAATAAACAAACTGCAGGTAGCACATTTAAAAATTACGCTTTATATTCTGACGATGG
CGGTAAAAGTTGGTCTGTATCAAAAAGTGGTCCTCAAAATAATTATGGAGGAAACGAGTCCAAAATAGTAGAGCTTGTCG
ATGGCAGATTATTAATGTCTACTCGTCCAAATAGCGGAAATAAAAGAATGCATTCTTATTCAAGCGATGGCGGGGAGACT
TGGACTAAATCCGAACCTAAAAGCGATATTACTGTAGCAAGTTCAAACGGAGATATGATTTATTATACTTCCACTAAAAA
CGGTTGGGATAAAAATAGAATAATTCATTTTATACCGACTTCAACTGTTACGGTAAGCGGAGAAGGTCAATATAATGGAC
GAACAGGTCCCGCAAGTCCTTTATTTTATTATAGCTATGACGATGGACAAACATTTACTAGAAGTCAAGATATTAGAAAC
GGACAACAAGCTGGTTATTCTTCATTAGCCGTGCTTCATGATGGAAGTATAGGGGTTTTATTTGAAGATAAATCTTGGGG
CGGTCCAATTAAATTTATGAGAGTAAATTTTGAATGGCTAACTAGAAATAAAGATAAGGGTCCTACTAAAAAAAGTAGTA
ATTAA
>igc_K01186_MH0096_GL0063818_1259581_unknown_Lipid_Metabolism
ATGCGAAAAAGATATTTTTTTATTCCTTTGATTTCGATTATCGTTATCTCAGGAGTTTTGGTTTGGGCTTGCAAACATCC
TTTTGGAGAAGGTCTCTCTATTATTAATATTGGTAAAAAAGTAGACTATTCAATCGAAGAAGGCGGTCCAGGATATAAAG
GAGAGATAGGAAAAGAGGTGACTAATTCTATTATTATCCCTAACAAAGTCGAAGTATTCCCTCGTCAATCTGGAAAAAAC
TATTACAGAATACCGACTTTGATACAGCTTACAAACGGAGATTTGCTCGCCTTTGCCGATAAAAGAATAGGGGGCATAGG
AGATGTGCCTAAATCTCCTATAGAAACTGTATATAAAAAAAGCACGAATAATGGAAAAACTTGGAGTAAGGAAACAAGAA
TTAGTCCTCCATCTACATCCACAAATTTAAGCTATGGGGATGGAGCATATTGCGTGGATAGAAAAACGGGAAATATCATC
TGTTTAGTTGTAGGCGACCAAGGTTTTTTACATTCCACACCAAATAATCCTATAAGAACGAGATTGATAATAGGCAGAAA
TAACGGCTCAACTTGGGACGATCCCATTGATATAACCGACAAAATATATGGAGCTAATTGTAAGGACCCTGTAAGAAAGA
CTTGGTATGGCGTATTTGCAGCTTCTGGAAACGGAGTTCAGCTTAGAAACGGCAGAATGTTATTCGTTCTAAATGTTAGA
GAATCCGAAAATCCTTTTATTAGAAATTATGTAATGTATTCGGATGACGGAGGCGACACTTGGAATGTTTCTAAGAACGC
TCCTCAAAGTTCTTCAGGTGGCGATGAGGCAAAAATAGTGGAACTTAACGATGGAAGTTTAATAATGGCTATAAGACCCA
AAGATATTTATCAAAGGAGATTGGCAAAATCTACCGATAACGGCGAGACTTGGGGACCAGCGGAACACCGAAAAGATTTG
CCTTCTTCGGCTTCAAACGGCGATATAATCTATTATACCTCTACATTAAACGGCTTTGATAAAAATAGAATAATTACAAT
GTTTGATAGCAGACCTTGGAAAGTTGGTGGCGGATCCCCACCTGGTGATCCAGTATTGTATTGGAGTTATGACGAGGGAA
AGACTTGGAAAGGTAGGCAGATGTATAGCGGTAATGCGGGATATTCTTCATTAGCCATACTTAAAGACGGAAGTATAGGA
ATATTAGCCGAGATTGGAGGTTCTTGGAATGGTCCTATATACTTTATGAGAGTAAATATGAAATACCTTACGAGTAATGC
GGATAAAGGACCTTTTTATACTAATCAGACGGCTACGAATAATAATAGCAAAGTAAAATAA
>igc_K01186_MH0096_GL0088466_754318_unknown_Lipid_Metabolism
ATGAAATTACGTTACTTAATCTCGATTGCCATAGCAGCAATTCTCTTCCTCTCTGTCGAATTGAAGGCGCAGGTGCGGGT
CGTTGTCGAACAGCCAGTTGTTCCCGTGTTGATTGGCAAGTCCTATAATCCTGTACTGAAACTGGATTTTATAAAGGAGA
AGCCCTGTAATGCAAAAGTCAGCCAGCTCCAGTTCTCGCTGGCTGGAGATGTAAGCAGTGTTGAAAACGTTGCACTATAT
CCAGCCTATAAGAACGGGCGAATCGCGCCTGAAAATGCCCTTTCTTCTGCCAAGAAAGCGGAGAAGATAACCAGGTTCTC
CTCCCCGATATTCCTAACGCAAGACACAACAACGGTTTGGGTGTCGCTCACCTTGAAGGAAAAGGCGAAACTGAAGCACA
AGACAACGGTGGACTGCATTTCAGCTGTCGTTGACGGGCAGCCGGCGGAGCTTCAGCATCAATCAGCGTTGAAGGCATTG
CGTCTGGGAGTGGCGTTGCGCAAATCGAAAATGGATAATATTCATACATCAAGAATCCCTGGCATCGCCACGTCCAAAGC
GAAGACGCTTCTGGCCATTTATGATGCGCGTTACGAATTCTCCCGCGACCTTCAAGGAAATATCGACATTGCGCTTAACC
GGAGTTTTGATGGTGGTGCCACTTGGCAGCCCACGCAGATTGTGTTGGACCAGAAAAACTGGGGCAATCTTCCTGAGAAA
TTCAATGGTGTGAGCGATGCCTGCATCTTGGTTGACGACCGTACGGGTGCGATTTATGTTGCGGGACTGTGGATGTATGG
CGCTATAGACAACAATACTGGCAAGTGGGTGGACAATCTTTCAAAGACCAGCACAACGTGGAACCACCAATGGCGGTCGA
AAGGGTCGCAGCCTGGTACTGGGATAAAGGAGACCAGTCAGTTTCTCATCACTAAAAGCACGGATGACGGACTTACTTGG
AGCGAGCCCCAAAACATAACCGAACATACGAAAAGACCAGAATGGTGGCTGTTTGCCCCAGCGCCAGGGCATGGCATCAC
GCTCAAGGATGGAACGCTGGTGTTCCCCACCCAAGGCCGCGACAGCCAAGGTGTGCCGTTTTCCAATATCACATACAGCA
AGGATGGCGGAAAGACTTGGGTGGCCAGTAATGCCGCCTATACCAACACGACAGAGTGTATGGCGGTTGAACTGAATGAC
GGAAGTATCATGCTGAACATGCGCGACAACCGAAACGGCGGAAATCCCTTGAATAACGGAAGAAGAATATGCGTCACCCA
TGACATGGGCAAAACATGGACCGAGCATCCCACATCCAGAAAAGCGCTGATTGAACCGACCTGTATGGCAAGCATTCACA
AGCATGTCTACAAAAAGGGAAAGGAAACTCAGTCGGTCTTGCTGTTCTGCAATCCAGAGTCTTGTTACGACCGCAGTCAT
CTGACGTTGAAAGCAAGTTTTGACGACGGGAACTCATGGCCCTCGACACATAAGATTCTTTTGGACGAATGGGGTGGATT
TGGCTATTCTTGCATCACGTCTGTGGACGAGAACACGATAGGCATACTCTATGAAAGCAGTCAGGCTCAAATCGTGTTTC
AGCAAATCGACCTGAAAGATATTCTCAGAGACAACTAA
>igc_K01186_MH0096_GL0110086_2548086_unknown_Metabolism
TTGGAAAATATCAGGGAATTTATATTTGAAAACAAGCCGACAGCGAGCTGCCACGCCTCAACTGTCCTGCCGCTTGCCGA
CGGCCGAGTCGTTGCCGCATGGTTTGCCGGCACCAAGGAGAGCGCGGACGATGTCGACATATTGGCGAGCGTGCGCGGCG
AGAACGGCTGGAGCGAGCCCGTGAGGGTCAGCGCGGACGTGAAGGTTCCGCACTGGAACCCCGTGCTCTTTGAGCGCGAG
GACGGAAAAATCATGCTCTTTTTCAAGGTCGGCAAGAAGATACCGATGTGGAAAACATATTTTTCGCTCTCCGATAACGG
AGTCGATTGGACTGAGCCCGCCGAGCTCGTGCCCGAAGACATCGGCGGCGGCAGAGGGCCCGTCAAGAATAAGCCGATAA
GACTCAGAAGCGGCAGGGTAATAGCGCCCGCCTCGGATGAGAGAAACACGCTCTGGGTCTGCTTTGTTGATATCTCGGAT
GACGACTGCCGCACCTGGAAGCGGATGCGCACCGTGCCGACAAAGTCTCTGAGGGGCTTTTATGTTCCGATGATTCAGCC
GACTCTGTGGCAGAGCGAGGACGGCGGCGTGCATATGCTGACAAGAACCTCGCGCGGCAGGATATACCGCAGCGATTCTT
CCGATGAGGGCGAGACCTGGTGCATGGCTTACCGCACGAAACTGCCCAATAACAACAGCGGCATCGACCTTGTCGGAGCC
GAAAACGGGAAGCTTTACCTCGTGTGCAACCCGGTGAAGAAGAATTGGGGCAGCCGTTCGCCGCTCGATTTATTAGTCTC
GGAGGACGGCGGAAAGACGTTCACCCGGCTCTTGCGCCTTGAGGACAGAGAGGGCGGCGAGTTCTCCTATCCCGCGATAA
CCGAGCGGGACGGAATCCTGCACATAACCTATACCTATGACCGCGAGCATATCGCCTACAGACAGATAAAGCTGTGA
>igc_K01186_MH0098_GL0008835_21541_unknown_Lipid_Metabolism
ATGCGAAAAATTCTGTTGACGCTCTCTTTCCTTTGTTTGGGAGCACTATCGGCATTTGCCGATCTGCCGTTTCGTAATCA
TCGTTACGACGCATTTAAAGTGCTGAAGATTACCCCTGAACATACAGTGTTCGTTGGTAACAGTATTACGAACATGCATG
AATGGTGGGAAGCCTTTGGCAACCCGAAAATTATTAACCGAGGCGTTTCCGGAGCCGTAAGCAATGAAATGCTGGCCAAC
TTGGAAAGTGTGGTAGCAGGCAGACCGAAACAAATCTTCTTTATGATCGGTACCAATGACCTGGGCACCGCAGGACTTAA
CACGGCTGCACAAGTGGCACGCAATGTGCGCACGACATTAAAGCGCTGCCAGTTGGAAACGCCCGAAACTCAACTGTTTG
TGCAGAGTATTCTACCCAGCCGTCAACGTAATCTGGCCCTCCAAAAAGAAACCAATGACAGTTTGAAGAAAATCTGTACG
GATATGAAGGTTACTTACATTGACCTATGGAATGACCTGCTCAGCGTATCTGAATCCAACAATAACAGCCATACATTGGA
CGGTCTTCATCTGACGGCATCAGGATATCGCATTTGGTGTAACAAAATTGCCCGGTATGTGGGTTCCGAGTGCGTTTATC
CTGCTTCGGCACCAGACAATGCTTGCAATCTGGGCGGTTCCTACGGTATGCGTGCCACCTATTTCAGTATGCTTCCTGTT
TGTAAGGACGACATCCTGCTGATAGGTGATGCTACTATTCACGGTGGAGAATGGCACGAACTGCTACATTCCGACAAAGT
GAAGAGTCGTGGTACGGGTTGGGGCTATCCCGGACCGGACATTGCTACGATCAAGAAGATGGTTAGTGGTATCTTCAAGG
GACGTTCCGACAATGAAGAACCCGCTCAGATTTATCTCTATATCGGTACGGCTGACTTGAATAACACCAACAAAACCGTT
GATGCCGTAGTAGCAGAATACCGAACTTTGGTAGGCGAAATCCGCAAGCAAGCCCCTAACGCTCCCATCTATGTGCAGGC
TATTCTGCCCAAAAGTGATGCAGCCTCCAACACCAACCGCATCGTGCCTTTCAATACAAAGCTTCAGGCACTGGTAAAGG
AACTGGCCAACGTGGAATACATAGACTGCTATACACCCTTTGTAAAGGAAGGAATGGCTAATCCCGCTTACTTCTCAGGT
AACTACCTCTATGGTAAAGGTTATGCCAAACTCTCTCAATTATTGGCAAAGACCATGGGAGCGGGCATAATTCCCACAAG
TGACGAAGAAGCCAATATAAATTATGCGGTTTTTAACCAACGCACAGAACTGGGTGATATCATTTCTCGTGCAGAAGGCT
TGAAACTGGGTAACGAGGTCGGTGCTTACACGCCCGAGGCTGCTGCAGACCTGTTGAAGGCTCTTCCCTCAGCCTATATG
TTATTAAGTAAACAGGATGCAACCGGTGCTGAACTGGCTGCCATGGGCAAAGAACTCAATGCGTTGATGACCACCCTGTT
GCCAAAACTCAACTTGCCAAAAGCTTCGACGGCTGATAACGAAACGTGGTACCAACTTTACACACCCAACCGCGAGAATC
GCTACCTTACCTCGAACGGAACAGGCAAAGAGCTGACAGGTAACGATAAACAGGCTTATGCCCGCATGATGTGGAAATTT
GTCAGCCGCACAGATGGTACGTTTGACATCATCAACCGCGAAGACAGTAGTTATGTAAGCCCTACAGCCAACTTTAATGC
TGCCGTTTCTACATCAGCTACGGCTCCTGCACAAGGTTGGGAATTAAGTTACAGCAACACCGCGGGACTCTTCATCATCC
GCAGCGGTAAAGTGCAACTTAACCAGACGCAAAAGAATCTGAATTATGCACTCTATAATTGGAGTGCGGGGCAGGATGGA
TTGGACCGTGAGGATGCCGGTTGTCAATTTGCGATTGTCAATGCGCCTGCAGTGATTCCCGAACCTCATGCGAATCCTGT
AGCAGTACTCGATTCGGTAGTGCTCGACGGCACAATGCCTTATGCAGTTCCCGCTGATGTGGCATCTGAAATTTTCAAGC
ACAAGTCTGTAACCGTAGCCATCGACTTCACTCCAAAAGTAGCTCCCGCTCAACCTGCTATGCTCTTTGCTTCGTCAAAC
AGTAAAGGGCAGGATTACTTTGGCGTAGTGACGCGCGAAACAAACAAATACGGTTTACAATATGTCGGCAACAGCCACAA
GGAAGGCTGGTATACGTGGGGCGGAAAAGACCTGACGAAGCGTAGTCAGATTGTCATCACAATGAATGGTGAAACGGAAA
CCTACCATTACTATTTTAATGGAAAAGCCGATCGTAGTGTTTCGGGAATGGGAGAATATGGATACCGTACATTTGGCAAT
GTGCCGAATGTTGACGGATTGTATCTGGGCGGTGTAGTCCGTCAGGATAAAATCAATGAATATCCATTTGCAGGAACTAT
TCATTCTGTTCGCATATGGGACCGTGTACTCACAGCAGATGAAGTAGCATCTTTGACTTATGGCAAAGAAGATCTGCCAG
AAGGGACTTACCAGATAGACATGGCTCACGGTAAGTTTGTCAAGAGTAACCAGAATGGTACCTGGCACCAAGTATGGCAG
AGCGACGTTACCAATCCTGTGTTACAACTCGATGCAAGCCATAATAATATGACAAAGGATGACCAAGGTAATATCCTTGC
TTACGTAGGTCAGTATTCTCCCGAAAACTATGCGCTGATTGTCCCGGTGGGCTATGCAGTAACAGGATTTTCTTTCGATG
TCATTAATCACGAACACAATGATGCCATTGAAGTAGCTTGCGGAACAACGAAGCTGATAACCAGCAATAAGGTGCAACAC
TTTGCAGTTAGCGGACTCAAAGAGCAGACGGCTACGTTTACCCTCAAAGGGGTCAACAAGGGCTTGAAACTGACAAATTT
CCATGTGACTGTTGCTAAAGGCGAATATATAGTGGAAGAGCAGTTTGAGGTATTCCCTACGCTCAACAGCACTGCAATTC
CCTACCGTATTCCCGGTATCGCTACTGCAAAAAACGGTGATGTGATTGCCGTAGCGGACTATCGTCATTCACGCAGCGAC
ATCGGCTTTGCCGGCAGTGCCAATGGGCGCATTGACCTTCATGCCCGTGTAAGCCACGACAACGGTAAAACATGGGATGA
TATCACGACCATCGTTGAGGGACAGGGCAAGAATGCAACCGATCTTTTCTACACAGGATTCGGTGACCCCTGTATCGTTG
CTGATCGTGAAACCAATGACGTGCTCGTGCTAAGCTGTTCCGGTGACATTTCTTTCCCGAGCGGTACACGCGAACATCAC
CAGGGTATTGCTCGCTTTATCAGCACCGACTTCGGCAAGACGTGGTCAGCACCTACCAACCTGGCAGAAAGCATCTATTC
ACAGTTTGACAATTCTAAGCGCGGTCCGATTCGTTCCATGTTTATAGGTTCGGGTAAGATTCACCAAAGCCGCTATACAA
AGGTAGGAAGCCATTACCGTCTCTACTGTGCCGCTTTGGTGCGTGATGTCAATGCCACAATGTGTAATTATGTGCTTTAC
TCCGACGACTTCGGCGCAAACTGGAAGGTGCTGGGTGGCACTGATAACGCTCCTATTCCTTCGGGGGCAGATGAACCTAA
GGCTGAAGAATTGCCCGACGGCAGTGTAGTTATCAGCAGCCGTTGCAATGGCGGTCGTTATTATAATGTATACAGTTTTA
CCAGTGCGAAGAAGGCAGAAGGCAGCTGGGGTACGGTGGCTTTCTCCGGCAAGAACAATAACGGAGTGACGGCAGAGGGA
AATTCCTGCAATGGTGAAATTATGATTCTTCCTGTTACGCGCCGTGCGGACAACAAACCCCTTTATCTCGCTTTGCAGTC
GCTTCCCTTCGGCAGCGGCCGTGCCAATGTAGGTGTCTATTATAAGGAACTCGCTTCATACGAAGATTTCTGCTCTGCAG
ACTCTTTGGCTGCCAACTGGGAAGGTCGTCACCAGGCTTCGCGTATGAGTTCTGCTTACTCAACGATGACGCTTCAAGCT
GATTCTACAATTGGTTTCGTGTATGAAGAAGATACACATCGCACTAATGGTGGTGGCTATACCATTGTTTATAAAAACTA
TAGTTTGGAACACCTTACCGATAGTCTTTACAGTGTACGTGCGGAAGAAGGGTATGCCGATTGGATTAAGGCTTGTGGCG
AACGCAAGGTGGAAATCATCAGCGAACAGCAAACGGGCGACTTTGTAGGTATGTATGACCGTCAGCAACTTTCGCTGCTC
AAAGAAACCGGTGCTCAGTGTGTGACCGACCCTTCACCTGAAACGTATGAACAGATTCAGCAAGTAGCCTCAAGTCATCG
CATTGCATTAGAGAACGGGGCAGTCTACATGCTTCAAAATAAGTTGTACCCCTCTAAAAAACTGGCCTTGAACGAGAATC
TGACGGAGTATGTCGGCAAGGAAGGCCGGGACGACTATATGGAGTTTGTCTTTACTCAAGATGAAGCAGGTAACTGGAAA
GTGTACAATGAAAAGTACAACAAGTGGCTGGGTGTAACGGGACAAACGGAAGAACGTGTACCTGCTACGACCAAGGCTGA
TGCTGCAACATACGAGGTAACTTCTTCGGCAACAGGCTTTAGCGTACTGAGTTGTACGAAGCCGGGTAATGGCGGCATTC
CGGCCATTCATCTGGCAGCTCACGGACATGTAGTGCCCTGGACATCAAGTGCTGATGCTTCGATGTGGCAAATCTGCAAG
GTGGGCATGAGTACAGATTTGGACTCAGTGCTTACTCCGGCTCCTGCTGCTCAGCCGACCCGCATCTATGATTTGCAGGG
TCGTCTGGTGAAGAAGCCAGTACTTGGAGGTGTCTATATCGTCAACGGACGAAAGAAATTAGTGAAATAA
>igc_K01186_MH0100_GL0137431_1165831_unknown_Lipid_Metabolism
ATGAGAGTATTCTGCTATTTCTTGCTGTTTATAATATTGTGTGTTGGGAAGCTGAAGGCTGCTGATACTGTTTATGTACG
TGAAACACAAATTCCTATCTTAATCGAGCGTCAGGATAATGTGTTGTTTTATTTGCGTTTGGATGCCCGTGAGTCTCGAA
AGTTAACTGAAGTTTCTTTAAACATTTCATCTCAGAACCTTTCGGAGATAGAATCTGTGAAATTGTATTATGGAGGGACT
GAGGCTTTGCAAGACAGAGCTAAGAACAGATTTGCTCCTGTATCTTATGTTTCAGGGTTCAATGTAGGACAAACATTGGC
TGCAAATCCTTCTTATTCAATTTTGTGTGCTGAAGTAAAACGGCCTGCTGGCAGAATAACTTTACAATGTGATTACGACT
TGTTCGATGGAATAAATTTCTTTTGGATTAGTCTGCAAATGAAGCCTGGAGCTTCTTTGCAGACTAAAATTCAGGCTGAT
TTGTCATGTGTGAAGTTGGATGGGAGAAATGCTCCTGTTAAGATTGTTTCAACTTCGGATATTGTGCACCGTGTAGGGGT
CGGCGTACGTCATGCTGGTGATGATGGAGCTGCCGCTTATCGTATTCCTGGCCTTGTGACTACCAATGAAGGAACCTTGT
TGGCAGTGTATGATATTCGTTATAATAATTCTGTAGATTTGCAGGAACATATTGATATCGGTCTGAGCCGTAGTACAGAT
GGAGGACGTACATGGGAAAAGATGAGAATTCCGATTTCTTTTAAGAATACGGGTGGGCTTCCTTCTGCTCAAAATGGAGT
GGGTGATCCTTGTATTTTATATGACAAGGACAGCAAAACTGCTTGGATTGTTGCTTTATGGACTCATGGTTATGGAAATC
AGCGCGCATGGTGGAGCTCGCATCCGGGAATGATGCCGGAAGAAACAGGGCAGCTGGTTTTGTCGAAAAGTACAGATGAT
GGAAAAACATGGTCTGCTCCAATTAATATTACAAGTCAGGTGAAAGATCCTTCTTGGTATCTTTTGTTACAGGGACCAGG
ACGAGGTATCGCTATGCACGATGGGACATTGGTTTTCCCTATTCAGTTTATAGACTCCACACGTGTTCCGAATGCTGGAA
TTATGTATAGTAAGGATAAGGGCGAAACATGGAAAATACATAATCTGGCTCGAACGAATACGACAGAGGCACAAGTCGCT
GAAGTTGAGCCAGGTGTGCTGATGCTTAACATGCGTGATAATCGTGGGGGAAGTCGTGCCGTTGCTATTACCAAAGATTT
GGGTAAGACATGGGTTGAACATTCTTCTTCACGTAGCGCTCTGCAGGGCCCGTCTGTATGGCCAGTTTGTTGCATATCCC
TGCAACTGATAATGTATTAG
>igc_K01186_MH0101_GL0041142_10615_unknown_Lipid_Metabolism
ATGAGAAACAGAAAAAAATTTTTAGCAGGAATGTTAGCGGCGACAATGGTTTTGAATATGGCATTGTCAGTGGATGTGTC
TGCTGAAGAAGGCTCGGAAGCACAGACTGCAAAAAATACAGTGGTGGAAATGAATGAAACTGCAGTTGCCGAGAACAACG
TTTATTATGTCAGTTCAGATGGAAATGATGAAAATTCCGGTATGAGTGCTGAGGAAGCTTTTAAGACGCTGGATCAAATT
AATAAGTTGGAATTGCAGCCAGGAGATCAGGTTTTGCTGGAACGTGGATCGGTGTTTGAAGATCAGTATATTCATGTAAA
AGGTTCCGGAACAGAAGAAAAACCGATTATTATCAGCAGTTATGGAGATGAGTCCAAACCACTGCCGCTTATCAATACAA
ATGGAAAAGGGGTTTGGTATCAAGATTATAATTTGGCTTCTTTGGACAGCAGCAGTCATGTTCTGCGAGGAGAAGTATCT
TCTTGTATTCTATTATATGACGTGGAATATATAGAAATCAGCAATATTGCAATGACAAATGAAGGAAATTTTGCAGAAGG
AGAAGAGTATAATTCTGCAGATAGAATGGATCGAACCGGAGTAGCGGGAATCACTCAGAATATCGGAACAGCAGATCATA
TTGTGCTTCGTAATCTCGATATCAGAAATATACAGGGAAATGTATATAACAAGCATATGTGTAATGGCGGTATTTATATG
GTCTGTGCACAGCCGAAGGATTCATCAACAGGTATTGCAAAATATGATGATGTTTTGATTGAGGGATGTACTTTGGATAA
TGTGAACCGCTGGGGAATTGCAGTAGGATATACATGTTACTGGGATAAATTTAAGACGGCAGAATTGCCGGATGATACGG
TGAGAACATATGGTTCTACAAATGTTGTTGTTCGGAATAACTATCTTTCTGACCTTGGTGGAGACGGTATTACAATGATG
TATTGTTTCCGTCCTCTGGTAGAGCGTAATGTTGTGAAAGAATTTTCAAGGGATATGAATAATGGAATTTATAAATATCC
GGTTAGTGATAAAAACGGTCATAAAAACAGAGGCGGTATGTTAGCAGCAGGCATTTGGCCATGGAAATGTAAAACGCCGT
TATTCCAGTATAATGAGTGCTATGACTCTTATTTGAGCCAAGACAGTCAGGCATGGGATGCGGATTCGGGGGATAATTGT
ATTTATCAATATAATTATTCTTCTAACAATGCAGGGGGCTGTGTTATGTTCTGTCTTGGACAGGCGGTGAATACTGTTTT
CCGTTATAATATCAGTCAGAATGATTTGGGAGGTGTATTGAATCTTTCCGGTAATCCAAATGGAGAAATTTACAACAATG
TTTTCTATATGAAAGAAAACGTTCCAGTAAATCGTATGTCCGGAGGAAAGAGTAATATTTATAACAATATTTTCTATTAT
GATGGAAAAGAAGCAGCTCCGGCTTCTGTATGTAACTGGGGAAGAATTCAGGCAAACTGGAGCAATAATGTTTATTATAA
TTATTCGAGCATTCCAAAAGATGAAAATGCGATTACGGAAGATCCGCAATTTGTAAACGGTGGAAAAGCGCCTGCAGGAG
CACAGGAAAATGGAAATGTTTATGACAGAAGTGTATTTGACGGATATAAACTGCAAAACAGTTCTCCGGCAATTGATGCA
GGAAAACCAGTCAGTGATGCGGGGGGACAAGACTTTTTTGGAAATAAGCTCGATATGATGCCGGATATAGGCGCATTTGA
GACAGGACGTTATGTGCCGGATTCCAATTCAGAGATTGTAAGTACACCATATATGATTACGGGAAGCGGAGCAAAACAGT
ATTTGAATGTTCCTTCCAAGGAAAAGAATCCGACAACGACGACAGATGTTTTAGAAAATATCGAAATTGCACCAAAAGCG
CAGGCAACTATTTTGAAAGAGGATAAAGAAGTTGGACGAGTTGTCATAGAAGATGGTATGATTTTACGTGTTCGTGCGGA
AAGCAATGTGACAAAAGACTATATCATAAAAGTGAAAAACGATTATGATTATGGAGAGGAGCATTCTTCAGAACAAGGAA
ATGTATGGTTCTATCAATATAAAAACAAAGATGGAAACTATGTCAATATGGACGTTCAGGATGAATGGGGCGGCTGGATG
GAAAGCTACCAAGGCGGTATGTCAAACACTTGGGCGATGGTTGGATTTGATAAAAATATAGGGGATGGACTTGTTTCAGG
GCCGTTGTACAATAAAAATGGAGCAAACGTAGAGAGTGCGGCTATGGCTTGGAGAGCACCGAAATCAGGAAGTGTGAAAT
TGAGTTTTGGTGGTGGAAGTGTAGCCGGCGGAGCGAAACTGCGTGGAACGACATCAGGCGGACCATCTTTCTTAAAAATT
ACAAAGAATGGGGAAGATTTGATTACGCCAATCAATATGACAGAGACAAATGGAGAATTTGTACCATTAGAATCTCAAAA
TGTCAAAGTAGAACAAGGTGATTTTATCCGTATTGAGTGTATGACAGCAGCAGATGCGGATAATCCGGGATTTTTTGTAA
CACCTGTTATTGCTTACAATAATACCGGAGATGAGGAAGCACCATCTGCACCGACTGATGTGAAAGCGTCTTTGATTCAA
GACACAAAAGCGATGATCAGTTGGAATGCATCGACGGATAATGTCGCAGTAGAAGGATATCGTATTTATGTGGATGGAAC
GTTAAAAGATATGACAACAAGTACAAGCTATCAGTTAGCAGGATTGAAAAAGGGTACAACATATAAAGTAGAAGTAGAGG
CATTTGATCTTGCACAAAATGTATCTTCTAAAAAATCAGTGGAATTTACTGCTGAGGCAAAAGATTTAATCTATACACTG
AAAGAGGCGGCAAAATTTGATGGAAGTGAAGGCGGAAGAGATCTTGGAAAAGAGGTATTGGATTCCAGCAAGGAGTTAGA
TGAAATTACGGTAACGGCTCAATTTGTGGGACCGACTTCACTCGGCTCTTTAATCAGTTTTTCACAGAGCAGTGCAATGG
CAAATTATTTCCATTTGTATGCAAATAATGCGACAATGGGATATGAACTTCGTGGAGAATGGGGAAATTACAGTGCCAAA
GTAAATTGTCTGAATATCGCAGAAGGAAATGCGATGGCATTTGTAGCGAATCCGAAGACACATACATTGAAACTCTTTGT
AAATGGGGAATTGACTGATACAAAAACATTGGATGAGTCGACTTGGAGAATGCTGAAAGATATAACAGATATGGATGCCG
TTACTTTGGGATGGACACCACGTAATCACACAAGCAAGTTTCCATTTGTTGGAACAATTATGGATTTGAGCGTATATTCA
AAAGCAATGTCAGATGAAGAGATGATTGCGTACACGAGTATTGACGTTTCTGTACCGGAACCTGAAGAACCACAGGAAGA
CGGTGTGTTTGATGAATCGGGTTCGAGATATTTCCGTATTCCGGCGTTGATTACATTGGCAGATGGTGGATTGATGGCGG
CAGCAGATGCGAGATTTGGAAGTGCGGCAGACTCGCCGAATAACTTAGATACAACAGTAGCGTTCAGACCGGCAGGTCAG
AGTCAATGGGAGGACGCAACGATTCCATTCCATTTTGTCGATATTTCTGATAAACCGGGAGTAGTCAATAAAAACAGTGC
ATCATTTATAGATCCGGTAATTGTACAGGCAAAAGATGGAACAATTTTCTTGATGGCAGATGCGTTCCCATACGGAACTG
GTTCAGGACAGAGCAAAGAAGGCTCCGGAATGATTGAAGCTGACGGAAACAAATATTTGGCGTTGACAGAAAAAGGAAAA
GATGTCACAAATATGAACAATTTTACGATGGGCATCAAAGAAGACGGTACAGTATGGGATTTCACAAATAATAAAGCGAC
AGAGTACACAGTTGACAAAGAATTTAATTTGTATAAAAACGGACAGGCATTGACTGTTGAGCAAAGAGATCCGAATTTGA
AATATAATGGGAAAAACGTTCCGATGAATATTTTCTATGAGGATTCCGAACTGCAAGTATATCGCACTTCTTATTTGTGG
ATGGCATCAAGTAAAGACGGAGGAAAAACTTGGTCATCTCCTCAGATTTTAAATGAACTGAAAGATAAAGATGAAAAATT
CTTAGGATTTGGACCGGGACGGGGACATGTGATTCAGAAAGGAAAATTTGCAGGACGTATTTTGATTCCGGTATATTCTA
CAGTGGCAGGAAGAGGTGAGAGGGCAAGTGTTCTCTATAGTGATGACAACGGTATTACATGGAAGAAAGGTCCGGTCACA
ACATTGACAACAAGTGAATCCCTGAATCCGGGAAAGACAAGTGAAGCACAATTTGTCGAGCTTCCGGATGGAAGTGTCCG
TATGTATGCAAGAGGAACGACAGGTTATGTGGGATATGCAGACAGTGAAGATGGAATTACATATGGAGCTTTTAAAGAGG
ATCCACAGCTTGCTTATTGCGGTAATTCAATGGTATCTGTGATTAATTACAGTAAAACAATTGAAGGCAAACCAGTTTTG
ATTTTATCGTCTCCGGAACATCGAGAAATTCGTAAAAATGGTGTGATGCGTATTGGATTGATCAATGAAAATACAGACGG
AAGTGAAAAGTATACGGTAGATTGGAAATATCGTTATGAAATTAATCGAGATGAATTCATTTATTCATGCTTGACAGAAC
TTCCGGATGGAAACATTGGATTGTTATACGAAACACATGTTGACAATGGAGCTCCGATGAATTATGCAGAGTATCGTCTG
CAGGATGTTTTACAGGAAGAAGACAGTGCGATTGAGAAAATTGTAATTTCACCAAAGAACCCGAAACCGGGCGACGAGAT
TACAGCGACAGTTACATTAAAGAAACCGGCAACAAATGCAGAAAAACTTTCAGACGCGACATTGGATATTTTATATCCGG
GACTTGAGAGAGGAAAGGATATTTTGACATTCCAATCTATCAGTGAAGGAAATAAAGTACTTACGTATAAAGGAACACTT
GCAGAATCTGAATCTTCATATGATTTTATTGTACGCATGCCGGAATGGTGTTCACATCCAACAGTTGGTAAGAAATCACC
GGTCGTAGAGACGGAAGATGGTTTGGTCAATCCGGCAAACAAAGACACAGTTTATGGAAATGCAAGCGTAGATGTACAAC
AGGTAGATAAGTTGAAGCTAGAAGCACTTATCGCGTATGCGGAAAGTCAAAAAGAAAAGGCGGAATATGCGGATGTTGTA
GATGTTGTGAAAACGTTGTTTGAGAAAACGCTTACAGAGGCGAAAGCGGTAATGGCAGATGAAAAAGCAGAGCAGGCAGC
GGTAGACGCCGCTTATGAAGCACTTCTTGCAAACGTACATCTGTTAGGATTTACAGGGAACACAGATGACTTAGCGCTTG
CCTTAGAACTTGCAAAAACAACAAATACAGAAGGAAAGACACCGGAATCTGTACAGGTACTGAAAGATGCGATTGCAAAA
GCAGAGGAAATCATTGCAGACGGCAATGTACTTCAGGAAGAAATTGACGCTGCAAGAGAAGCATTATTGGCAGCGATAGA
CGGACTGGAAGATGTTGTTTTGGCAGATAAGACAAAATTAAAAGGATTACTCGAAGATTCACAAAAATATGTGGAAAAAA
TTGATGAGTATACAAAGGCAACAGCAGATGCGTTTATGGCAGCAAGAGAGGCGGCACAGTCTGTATACGATAATCAAGAA
GCCACACAGGAGCAGGTAAATGCAGCATATGACACACTGCTTCAGGCAATCTTTGGACTGAGATTGATTCCGGATAAGAG
CAAATTAGAGGAACTTCTCAAAGAAGCCGAAGGAATTGATCTTGCCAAGTATACCGAAGAAACAGTAGTAGTATTCCGTA
CGGTGCTTGCAAAGGCAGAGGCTGTATTTGGAAACGGAAATGCATCTGAGACGGAAGTGAAAGAGGCGGAAAAGATGCTT
CGTGCGGCGATGGATGGATTGGAAGAAAAGAAAGCAAATCCAGAAAAACCAAATTCAGCTCAAGGAGAAAGCGGTCAGCA
GGGAAATACAAAACCAAATGGTGGCGCAGATAAAGCAACGAAGACAGGCGATGAAGCATTGTCGATAGTATGGATGATGC
TGATGGTAGCCGGAGCAGTAGTGGTGTTTAAAAGAAAGAAAAGAAGTATCTAA
>igc_K01186_MH0101_GL0045424_747989_unknown_Lipid_Metabolism
ATGAAGAAGCCGGCAATTCTGTTTTTATTATTCTGTTTACTGTGTTCAATTCCAGTTATCTGGGCTGCGGATACAATTTT
TGTTCGGGAAACACAGATTCCTGTTTTGATAGAAAGGGTAGATAATGTTTTATTTTGTTTGCGTCTGGATGCAAAAGAAA
GTAAGGTGCTGAATGAGGTAGTTCTGGATTGGGGAAAGGATACGAATTTGTCTGCAATCCAGTCGATAAAGCTTTATTAT
AGTGGTACTGAGGCATTACAGGATAAGAAAAAGGGACGTTTTGCTTCTGTGGAATACATTTCAAGTCATACACCTGGGAA
AACTCTGGCGGCTAATCCTTCTTATTCCATACAGAAAGCGGAAGTTTCTAATCCGCAGAATCGTGTTGTTCTTGCTGCTA
ACCAGCAACTGTTTCCCGGTATTAATTTCTTTTGGATTAGTTTGCAGATGAAGCCGGAAACTTCATTGGATACTAAGGTG
ATAGCGACTGTGGCTTCCGTTACTCTGGATGGTAAAAAAGCACTTTTGGATATCGTCTCCCGGCAAGGTATCGAACATCG
GATGGGAGTAGGCGTGCGCCATGCCGGTGATGATAATTCGGCGGCATTTCGCATTCCGGGTTTAGTGACTACAAATAAAG
GAACTTTATTGGGTGTATATGATGTGCGTTATAATAGTAGCGTCGATTTACAGGAACATGTAGATATAGGATTGAGTCGG
AGTACAGATGGTGGAAAAACATGGGAAAAGATGCGCCTTCCTCTGGCTTTCGGTGAAACGGGTGGATTGCCTTCGGCTCA
AAATGGAGTGGGAGACCCTGCTATATTAGTAGATACAAAAAACAACAATGTGTGGATAGTTGCTGCCTGGACCCATGGCA
TGGGAAATCAGCGTGCCTGGTGGAGTTCACATCCGGGACTGGATATGAATCATACGGCACAACTTGTGCTGGCAAAGAGT
GCAGACGATGGTAAAACCTGGTCGGCTCCTATTAATATTACAGAGCAAGTGAAAAATCCATCCTGGTACTTTTTATTGCA
AGGTCCCGGACGCGGCATTACGATGGATGACGGTACTCTTGTTTTTCCTACTCAGTTCATTGATTCCACCCGTGTACCCA
ATGCCGGCATCATGTATAGTAAGGACAGGGGAAATACTTGGAAAATGCATAACTATGCCCGTACAAACACTACAGAAGCG
CAGGTTGCTGAGATTGAGCCGGGAGTACTGATGCTGAACATGCGTGATAACCGGGGAGGGAGTCGTGCTGTAGCAATCAC
GAAAGATTTAGGTAAAACATGGACTGAGCATGAGTCTTCGCGTAAAGCATTGCAAGAACCGGTCTGTATGGCAAGTCTGA
TTAGCGTAAAGGCGAAGGATAATGTTTTGAATCGGGATTTGCTTATCTTCTCTAACCCCAATACAACGAAGGGACGTCGT
AATATTACAATCAAAATAAGTTTGGATGGAGGTATGACCTGGCTTCCGGAACATCAGCTTTTGTTGGACGAAGGTGATAA
CTGGGGATACACCTGTCTTACTATGGTTGATAAAGAAACCATTGGTATTCTTTATGAGAGTAGTGTAGCCCATATTACGT
TTCAGGCAATTAAACTGAAAGATATTGTGTGTCCGGATAGTTAA
>igc_K01186_MH0101_GL0049527_1941190_unknown_unknown
ATGAAGATGAAAAAGGGTTTATTATTGTTTCAGACGTTATTGCTCGGTTCTGTATTGCCTGTAATGGCACAGCAGGTAAA
ACCCAATTTACCCTGGGTGGATATCTCTTCTGACAGGGGACGCCAGATCGTCCTCTCAGAAGGAACACCTGAGTTGTATA
ACGGGCATCCTACCACTGTGATGCTCGATGACAATAAAACGATTTATTGTACATGGAGCTTCGATCACGGAGGTGATGCC
GGATTACTGGCAGTCAGTAAAGATTCGGGCTTGACCTGGACCAAACAGGCGGTTCCCGAGGACTGGTCGACTATGCGGAA
CTGTCCGAGTATATACAACCTGAAGGATAAGAAAGGTAAAGAACGCTTATTTGTCTTTTGCGGCCAGCCGGATATGCCTA
TGACTTACAGTGAAGACGGCGGAAAAAGCTGGAGTCCGGTCAAGAGGTTGGGTAAACCCTGTGTGATGGCTTTTTCCAGT
ATTATCCAATTGAAAAATGGAGATTATCTGGGGTTATACCATCGTGGACTGAATGACCAGGACCGTCCCCCGTTGACTTT
GTGGCAATCGATATCCCATGATGGCGGTCTGACCTGGGAGGAGTCGACTTTAGTAGGAGAGATGGAGGGCCGTGCTCCCT
GCGAACCTTGCGTGATCCGTTCGGAAGACGGTAAACGTCTGATTTGCATTGCCCGTGAAAATAAGCGTGTCGGAAACTCT
TTAATGATGGTATCGACGGATGAAGGACAAACCTGGAGCGCCTTGCAGGAAACGCCCTGGGGACTGACGGGAGACCGGCA
TGTCATCAAATATGCTCCCGATGGGCGGTTGGTTGCCGTCTTCCGCGATATGGCGCCCGGCAGTCCGACCAAAGGACATT
TTGTAGCCTGGGTAGGACATGAAAAAGACTTGCGTGAAGGAACTTCCGGCCAATATAAGATCAAACTGCTGCATAGTTAT
GCCGGTTCGGACTGTGGTTATCCGGGGTTAGAAATATTACCGGACGGGACTATTATAGCAATTACTTATATTAAGATGAG
TCCGGGAAAAGCGAAACATTCCATTGTGGAAGTTCGTTTCAAATTGGATGAAATCGACGTGAAACTGTAA
>igc_K01186_MH0101_GL0055599_757759_Bacteroides_Lipid_Metabolism
ATGAAAAAAGCCGTAATTCTATTTTCGCTTTTCTGTTTTCTGTGTGCTATACCGGTAGTTCGAGCCGCAGATACAATTTT
TGTTCGTGAGACCCGTATTCCTATTTTGATAGAAAGGCAAGATAATGTCTTGTTCTATCTTCGTTTGGATGCTAAAGAGA
GCCAGACCCTTAATGATGTAGTGTTAAATCTTGGTAAAGGAGTGGACCTGTCTGAAATTCAGTCTATAAAACTTTATTAT
GGCGGTACAGAGGCATTGCAGGACAGAGATAAGAAACGTTTTGCTCCCGTGGGATACATCTCCAGTAATACCCCGGGAAA
GACGCTTGCCGCCAATCCGTCTTATTCAATTAAAAAGTCGGAGGTGAGCAATCCTCGCAATCAGGTGGTTTTGAAAGGAG
ATCAAGAACTGTTTCCGGGAATCAACTATTTCTGGATTAGCCTGCAAATGAAGCCTGGTACTTCGCTTACCAGCAAGGTG
ACTGCAGATATTGCTTCAATTACTTTGGATGGTAAAAAAGCCCTATTGGATGTTGTTTCAGAAAATGGAATAGAGCACCG
TATGGGAGTAGGAGTGCGCCATGCCGGAGATGATAATTCTGCCGCATTCCGTATTCCGGGATTGGTGACTACTAATAAAG
GTACATTACTGGGAGTTTATGATGTACGTTATAACAGTAGTGTTGACTTGCAAGAGCATGTTGATGTTGGTTTAAGCCGC
AGTACAGACGGCGGAAAAACCTGGGAAAAAATGCGTTTGCCTTTGGCATTTGGGGAGTTCGGTGGTCTGCCTGCCGGTCA
GAATGGAGTAGGAGACCCTTCTATCCTTGTTGATACAAAAACAAATAATGTTTGGGTAGTTGCTGCCTGGACACATGGTA
TGGGTAACCAACGTGCATGGTGGAGTTCACATCCGGGTATGGATATGAATCATACTGCGCAACTTGTTCTTGCCAAAAGT
ACGGATGACGGTAAAACGTGGTCTGCACCTATTAATATCACAGAACAGGTAAAAGATCCGTCTTGGTATTTTCTGTTGCA
AGGTCCGGGTCGAGGCATCACTATGAATGACGGTACTTTGGTATTCCCTACTCAGTTTATTGATTCGACACGTGTACCCA
ATGCAGGTATCATGTATAGCAAAGATGGTGGTAAAAACTGGAAAATGCACAATTATGCACGCACGAATACTACAGAGGCT
CAGGTTGCCGAGGTCGAGCCCGGAGTATTGATGTTGAATATGCGTGATAATCGTGGTGGAAGTCGTGCTGTGGCTATTAC
AAAAGACTTGGGTAAAACATGGACAGAACATGAATCTTCTCGCAAGGCATTGCCGGAATCGGTTTGCATGGCTAGTTTGA
TAAGCGTGAAAGCCAAAGATAATGTTTTGGGCAAGGATTTATTGATATTCTCTAATCCTAATACGACGAAAGGACGTTAT
AATACTACTATTAAAATCAGTCTGGATGGTGGTGTGACTTGGTCACCCGAACACCAGCTTTTATTGGATGAAGGCAATAA
CTGGGGTTATTCTTGTCTTACTATGATTGATAAAGAAACGGTTGGTATTCTTTATGAAAGCAGTGTGGCACATATGACAT
TCCAGGCAGTGAAGTTGAAAGACATTATTAAATGA
>igc_K01186_MH0101_GL0069884_5438630_unknown_unknown
ATGGAATACCCTGTTTTGCCTGGACTGACGCCCGACGGCGTCATCTACCGCAACGAGAGCATGGGGACTCTGGAAGCCAT
GCTACCGCCGGGACCTTGGGCCAGCGCCCACGCTCCCGCACTGCTGGAAACTCCCCAGGGCGACCTGCTGTGCGCCTGGT
TCGCGGGAACATTTGAGGGAAATCGGGATGTAAGCATCGTCTGTTCTCGGCTGCCCAAAGGTGAAACCGCATGGACGGCC
CCTGTAAAGCTCTCCCGCGATCCGGAGCGGAGCGAGCAGAACCCCTCCCTTTTCCAGGCGTCGGAGGAGGAGATCTGGGC
TGTTTACACCGCTCAGCTGGACCGGGTACCTGGCAAAGACAACATGCAGTACACAGCTGTGATCCGCCGTCAGCGCAGCC
TGGATGGGGGCCTTCATTGGGGGGAGGCAGACACCATATTTTCTCAGGAGGGCAGTTTCTGCCGCCAGCCCATCCAAAAA
CTGGCAAACGGCCGGTGGATCTTCTCCAACTGGCTGTGCAGTGAC
>igc_K01186_MH0101_GL0074382_680049_Bacteroides_unknown
ATGATGAAACGACTTTCTACTCTATGCCTGTTGGCGGCAGGTTTTTTCCTTTCGGGGCAGGCGCAGCAAGCCCGTCCGTT
AGTGCTCGATTCGGTCTGTGCTCCCTTGAAAGTAGCTACTCCGCCTTCCGATGCTTATATCGGTCTGTCGCTTCTTGACA
ATGGTGAAGTAAGACATTACAACTATGGAGAACAGGCAGTGGCAGGAGCTGTTTATCTGTCGAGTACCGATCACGGTCTG
ACCTGGAAACGGGTAAACCGGGCTAAAGAGATGCCTTTTGCAGACCGTCAAAGCCCTGTGAGCAAAGAGTATATCCGTTT
GGTAGATATGGGGGCGATGGGTGTTTATTGCATTCGTACTTCCGGTGGACTGGCAGGCGGACGTACCCTTACGAAAGTGG
CCGATCGCAGTTCCATCATGATTAAACCACCCGTTTTTATCAGGAACGGCAAGCGTATTGTGGTGGCTGCCCATGGAGGC
GTGACACCGAAAGGCTGTTATACTTACGTTTCCGATGATGACGGACTGACTTGGAAGTGCTCGAATACAGTCACTTCGCC
CGACCATCGGGGAGGAGGCTTCCACAAAGGTATTCGTTGGAATCACGGTGCTGTGGAGCCTACTGTGGTTGAACTGAAAG
ACGGAACACTCTGGATGCTGATGCGTACTTCACAGGACCGCCATTACCAGGCTTTCTCGCAAGATGGCGGTCTGACATGG
AGTGAATCGGAACCTTCGCCTTTTTACGGTACTATCACGATGCCCACCCTTGGCAGGTTGGCCGATGGTAGACTGTTACT
TTTCTGGTGCAATACTACTCCTCTGCCTGAAAAAGAAGGGACGAATGGTGTCTGGGATGATGTTTTCACCAACCGCGACG
TGACTCACGTAGCTGTGTCCGATGATGACGGCAAGACGTGGACAGGTTTTCGTGAACTTTATATGGACCCCATGCGCAAT
GACTCCGATTATGCTGTCAATGGCGGTGGGATCGACCGTGGTGTCCATCAGGCGCAGTTTGTAGAAGTAGCTCCGGGCAA
GGTGCTGGCATCCATCGGTCAACATCCCCTTCATCGTGCCATGATGATGTTCGACGTGAATTGGCTGTACGAGAAAAGCC
GTTTTAATAATTTCAGCGATTCTCTTTCGCAATGGAGCACATTCAATTATATCGACGGCATTAAAGGTCATTGTGCCTAT
AACCGCATACAGGGGTGCCGGCTCGAATCCCATCCCGAGAAAGAGGGTTGTCAGGTGCTCCATTTGTCTTATCAGCCGGA
TGCCTCGCTGGTAGCAGATACACGTGGGGCAGTGTGGAACTTCCCGGCAATGAAGAAAGGGACGTTCACTGCCAGCCTGC
GTATTCCGGAGGGAAGCCATTCGGTTTCATTGTTACTGAATGATCGCTGGATGAATCCTTCGGACACCGTGGCCCGCTAT
GAATCGATGTACGAACTTTCTCTGACCCGCAAGCAACTGGGAGTGAAAGATGACCGTTGGCATGAAGTTTCTTTGGAATG
GGATTTGTCTCAGAAACGTCCGCAGGCACGTGTCCGGGTAGACGGACGGCTTCGGTCTCTGCGTCTCCCACTCAGAAATA
AGTCGCAAAACGGAATTAGCTATGTTCACTTTATCGCTCCTCCAGCAGAGGCTAATCCGGGCATTTATCTGGAATGGGTC
AGGGCGGAAGCTGATGGCACTATTTAG
>igc_K01186_MH0101_GL0081152_4668815_unknown_Metabolism
ACTGTGTTTCAAATCTCGGACGATCAGGGAAAGACCTGGCGTCAGGTGGAAATGCCCAACAGCCAGGGCAGGGTCCACGC
CAATGTGGTGGAGCTTTCTCCGGGACGTTTGGCGGCTTTTCTCCGCAGCCGTGAGGCGGACTGGATCTACCGCAGTCTCT
CCCTGGACAACGGGGACACCTGGACTGCTCCGGAGCCCACGCCGCTGCCCAACAACAATTCCAGCATCAGCGCCTTGAAG
CTCCAAAGCGGACGGCTGGCCATCGCTTACAACCCCACACAGCAGCCTGGAACACAGCCTGGAAAAGCGGTGTGGCCCGG
ACTGCGGTGCCCAGTGGCGGTGGCACTTTCTCAGGACGAGGGCCTCACCTTCCCATGGATCCGCTATCTGGAGCTGGGAG
AAGGTTTCGTCGGGACGGAAAACAGAGGGAATAATCGCCAATACGAATACCCCTGTTTGATCCAAGCGAGAGACGGTGTC
CTTCACCTGGCCTTCGCCTACCAAAACAGGCGAGGGATCAAGTGGATGGCCTTCCGGGAAGAGGATATTTTGGGGAGAAA
AAGCCGGGAGGAAGCGAGGGAATACAACCCCACAGCGGCTCAGCTGTAA
>igc_K01186_MH0102_GL0085080_7719941_unknown_unknown
ATGAATCACAACGCAAAATTAAACGGAGCTGGGGACTATACCATCCCGAATATAAGACTCGACCTGCCCCCCGATGATCT
CCCCGAGGAGCTTGGCTATCTTTTTGACCTTGTAACGGTCGACGAAGGGCTCGACTATATCGGTCACCCGGATTCCGTGC
TGCTTAAAAACGGCGATATTTTGACCGTCTATCCCTCGGGTCACGGCAAGGGCGCAGTCAGAAGCAGGCTCAGCCACGAC
GGCGGCAAGAGCTATACCGACAGCTTAAAGAATCAGCCC
>igc_K01186_MH0104_GL0019412_1252186_unknown_Lipid_Metabolism
ATGGGCAATAAAAGCCTGATTTTCTGCGGCAACAGCCCGAAGTTTCTTGATGAGAAATTAACCAAAGAAAGCACGGCGGC
AAACGGCGGCACGGCTTTCAGAATACCGAGCCTGATTAACGCAAACGGCACATTGATAGCCGCCGCGGACAAGGCTTCCT
GCGGAGCGGATTGGGGCTACATAGAGCTTGCCGTTCGCAGAAGCGAAGACGGCGGCAAAACCTGGAACGATATTGAATCC
GTTGCCGTGCCTCCCGCCCGAGAAACCAGAAAAAGCGCCGAGTGTTATGCCTCCGCTTTTTACATTGATCCCTGCATGGC
CGTCACCAAAGAGGGCGAAATCATAATGCTGGCCGATTTTTGGCCCGAATGTATGGGCATTCACAAAAGCAAGCTGCTTG
ATAAAAAGAAAATCGCCTATGCAATGCACGACGGCAAAATGCTGCCCCTGATTTATGACAGAAATAATAATTTTTATTAT
GTTTTACCGAACGGCGAAGTGCTTGATTCTAAAAAGGAGCTTACAAACTACACCGTAAAAGCGCCCCTCGGTTCGCTTTA
CAGAAACAATGAATATCTCGGCAACATTTATTTAAACGGTGCCATGGGCAAAAACGAAGAAAATGCAAAAACCACATTCG
GCGCACCGCTTAAAGCACCGAAGCGCTGTTATGTTTTTATGCTTAAAAGCACCGACGGCGGCAAAACCTGGAGCGAGCCG
AAAGACATAACAAATATGATTCTTGAAAAAACAGACGGCACTTTCCTCGGCGTTGCACCCGGCACGGGCTTAACGCTTGA
GGACGGCAAGATTGTTATGCCGCTTTACACGCTAAAAAACGGCAGTGTTTCGGTTTTCACAACGGACGGCGGCGAAACCT
GGCACAGAATGAGGCGCAACCCCTATGCCCAAAACATCGGCGAATGGCAGATGATTGCCGCTCCGAACGGCACGATAATA
GGCCTCGGCAGGCAAAAAATCTTTGGCAAAACACCCGTTTGCATTTCGGACAACAGCGCAAAAAGCTGGATCAAATGCAA
AAAGACGGCATTGAGCGCACCGCAGTGTCAAAAGAGCGTTATAACGGCGGGCGGATATGTTTTTTGCTCGCACCCATCAG
GAAAAGAGCGCGAAAACGGCGTTATCTCAATCGGCAAGCCCAGAATGATAAAAGGCAGCTATGAGCATATCGATTGGTTT
AAGGATATTGAAATAAACAAGGGCTTTTTCGCATATTCATGCCTTGCGCAAATTGATGATGACACAATCGGCGTGCTTTA
CGAATCACAGCCGAGCAGCTACATTGAATTTCAAACCTTTAAAATAAGTGAAATCACAAAGTGA
>igc_K01186_MH0104_GL0067546_1742152_unknown_Lipid_Metabolism
ATGAAAACCTTTAGAAAACTGTGCGCGGTCATGGTGGCGGTCATCATCGCCACGACCGCGTCATGCGGAGAGAAAGAGAG
AACGACACCTTCTCCGGCTCCTGGCAAGGATGACAACACCTCTGTTGTGAAAGCCCCACACATCTTCGTGGCGCGGACCG
ACGGTTACCACACGTTCAGAATCCCTGCTCTCGTCAAATCCAGAAAGGGGACGCTTCTGGCATTCTGTGAGGGTAGAAAG
ATCAGCGGTTCCGACACCGGCGACATCAATCTCATACTCCGCAGGTCAACAGACGGAGGCTCGACATGGGGAAATATCAT
CACTGTGTGGGACGACGGGCTGAACACCTGCGGGAATCCAAGTCCGGTTGTGGATCCGGTCACCGGAAGAATCCATCTTC
TGATGACATGGAACTACCAGAAAGACGGCCAATCAGCCGGTGACTTCAACAAGGACGGAGTCACGAAAGACACACGCAGG
GTCTGGTACACCTGCTCCGATGACGATGGCCTGACATGGGCGGAGCCGAGAGAGATCACCTCTTCCGTAAAGAAAGACGA
TTGGGGATGGTACGCCACAGGACCTTGCCACGGAATTGTCATGACCAAGGCCCCGTACGAAGGCAGGATCGTCATCCCTT
GCGATTACAATCAGAAAGGAGGGTCCGGATATTCTCACGTCATCTATTCCGACGACAACGGCGCCACATGGAAGATCGGT
GGCTCTGTCAAAGGCGGGAATGAGAGCTGTGTCGCGGAGACCGGTGACGGAAGGCTTATCATCAGCTGCAGGGTCGGCGG
CGGAAAGCGCATGATAGCCTACAGCGCGGACGGTGGAGAGACCTTCACGACAGGGACCGCAAACAACTCCCTGCCTGATC
CGAGATGCCAGGGAACGATTCTGTCCGCTGTCAAAGACGGAAAGGAGGTACTTCTCCACTGCAACTGCTCCAACTCTTCC
TCCAGAACACAGCTGACGCTGAAAGGCAGCACTGATTCCGGCGCGACATGGTGCGGTGGGCAGGTTATCTGGGAAAAAGC
GGCGGCATATTCAGACATCGTGCTTGTGAAGGACGATATTGTCGGAGTCCTGTACGAGAACGGTGACAACGGCTCCTACG
AGAGAATAAGTTTTGAAAGGGTCCCTCTTGGATACGCATTCATAAAATAA
>igc_K01186_MH0107_GL0091128_806984_unknown_Lipid_Metabolism
ATGATTGCTATCGGGCTGCAGGCAGCAGACACGGTATTCGTGAAAACCCCACAAGTGCCCATCCTGATAGAACGACACGA
CAATGTGCTGGCTTACCTGCGTCTTGACGCCAAAGAGACTCAGACACTGGAAAATGTCACACTGACCTTTGACAAAGATG
TACCTCTTTCACAAATAAAAGCAGTCAAACTCTATTATAGTGGTACGGATGCTTCCCAAGACAGAGAGAAAAAACGGTTT
GCCCCGGTAGAATACATCTCCAGCCAGACTCCTGGCCAGACATTATCGGCAAATCCTTCTTATTCCATCAAGAAATCGGA
AGTAACACCTAAAACCAACACTCTTACTTTGGAGGGCAAGCAGAACCTGTTCCCCGGATACAATTTCTTCTGGGTCAGCA
TCGAGATGCAGCCCAACGCCTCACTGCAAACCAAAATCAGTGCAGAAATCACGCAAGTGAAAGCAGACGGAAAAGTCCTC
CCCACCAAAAACGTAGCACAACAGAAAGTGGTTCAAAGAATGGGAGTCGGTGTACGTCACGCAGGTGATGACGGTTCTGC
CGCTTTCCGTATTCCTGGCCTGGTTACTACGAACAAAGGTACTCTTTTGGGTGTATACGATGTACGCTACAACAGCAGTG
TAGACCTGCAGGAACACATCGATATCGGCCTCAGCCGTAGTACCGACGGTGGAAAGACATGGGAAAAGATGCGTCTGCCA
CTGGCCTTTAAAGAATATGGAGGACTGCCTGCCGCACAAAATGGAGTCGGCGACCCTTCTATATTGGTAGACACCCAAAC
CAATACGGTATGGATTGTGGCAGCCTGGACACACGGAATGGGTAACCAACGAGCCTGGTGGAGTTCCCACCCGGGCATGG
ACATGAACCATACGGCCCAGCTGGTACTTGCCAAAAGTACGGATGACGGAAAGACCTGGTCTGAACCCATCAACATCACC
GAGCAGGTGAAGCTTCCGGAATGGTACTTCCTGCTTCAGGGACCGGGACGAGGCATCACCATGGAGGATGGTACCTTAGT
ATTCCCTATCCAGTTTATCGACAAGACCCGTATCCCGAATGCAGGCATCATGTACAGCAAGGACCATGGAAAGACCTGGA
CCATCCATCACCATGCACGCACCAATACCACAGAAGCACAAGTGGCCGAAGTTGAACCTGGTACCCTCATGCTGAACATG
CGTGACAACCGGGGAGGAAGCCGGGCGGTATATACCACACAAGATTTAGGCAAGACGTGGAAAGAGCATGAATCTTCCCG
TACGGCCCTGATAGAACCTGTATGTATGGCCAGCCTGATCAGCGTGAAAGCCAAAGACAACGTGTTAGGAAAAGACCTGC
TGATTTTCTCCAATCCTAATTCCACCAATGCCCGGAAGGACATGACTATTAAGATCAGTTTGGATGGTGGAAATACCTGG
AGTCCGGAACATCAGCTTCTGCTGGACGAAGGATACAACTGGGGCTATTCCTGCCTGACTATGATTGATAAAGAAACCAT
CGGTATATTGTATGAGAGCAGCGTGGCTCACATGACATTCCAAAGCATCAAACTGAAAGATATCGTAAAATAA
>igc_K01186_MH0115_GL0034426_1742249_unknown_Metabolism
ATGGCACGTAATATTATTGATCTGCCAACGTTGGGTGATGACGGCAAACTCTACCGTGACACCGCCGTTGACATGGTGGA
ATCTCTGATCACCAACCTGTGGAAAAGCTGCCACGCACCTGATTTGCTGGAATTGGAAAACGGCGATCTGCTCTGCTGCT
GGTTTGCAGGTTCCCGTGAAGGAAACGCCGACATCAGCATTGCAGTGGCCCGCTTGCCTGCCGACGCCGAACAGTGGGAG
CAGCCGGTCATTGTCTCGGATGACCCGACCCGCAGTGAGCAGAACCCCTCACTGTTCCAAAACCCCAACGGTGACATTTG
GCTGATGTACACGGCACAGGCGACTAAAAAGCCTGATGACAACAGTGACGGTAGTATGCAGGGCACGGCAGAGATCCGCC
GCAAAATTTCCCGCGATGGGGGCCGCACATGGGGCCCCACAGAGGCTGTATTTACCCGTCCCGGCTCTTTCTGCCGCCAG
AAGATTCAGGTGCTTTCCAACGGACGTTGGATCTTCAACAACTTTATCTGTGCGCTGGACGGTACCCGTTTGGGCAGCGA
CGTGACGGTTATCCAGATTTCCGATGATCAGGGCAAGACATGGCGCGGAGTGGAGATTCCCGGAAGCCGTGGCCGTGTTC
ACGGCAATGTTATTGAACTGGAACCCGGCAAACTGGTCTGCCTGCTGCGCAGCCGTGCGGCCGACCATATCTACCGCTCG
GAATCCAACGATAACGGAGAGACATGGAGTGTGCCCGTGATTACCCCGCTGCGCAACAACAACGCCAGTATCTCGGCCAT
CAAGCTGCAGAGCGGCGCACTTGCCATCATTTATAATGATGTCTCTTTTAATGAGGATGGTAGCCGTACCGTCTGGCCCG
ACCAGCGATGCCCTGTGGCAATGGCAATCTCGGAGGATGGTGGCAAAACATGGCCGTGGCGCCGCATTGTAGAACATGGT
GAGGGTTTCATCGGTCCATGGAACGATGTGAACAACCGCCGCTACGAGTACCCTGTCATGATGCAAAGCAAGGATGGCAA
GATTCACGCGGCTTATGCGTGGGGCCGCCGTGTGCGCATTAAGTATGTATGCGTCGATGAAGCATGGATTCGCGGCGCTA
AGGTTTGCAAGGGCGCTGAGGATAATCCCGAAATGCCCTGCAACCGTTGA
>igc_K01186_MH0117_GL0078786_774977_unknown_Lipid_Metabolism
ATGAGAAAAGTCATGTCCATCCTGGCGGCCTTGTTGTCGCTGCCGACCGCACTTGGCGCCGCGGATTCGCTTGAAGTGCG
CTGCCCGCAGATTCCCATACTGTTGGACCGCATAGACAATGTCTTCTTCCAGATCCGTGTCCCGGATGCGAAGCCGGGGG
ATGTGCTGGAATCCGTCACGGTCGAGTTCGGGGCCGGGACAGACCTGAAATCGGTCGCCGAGCTGCGCCTGTTCTATTCA
GGAACAGATGCCGTGCGGCGCGGCGGAGTGCATTTCAGCCCTGTCGAGTGCATTTCCTCACATAACGTCTGGAACACACG
GTCCGCCATTTCATCATATTCAGTGCTTCAGGATCACACCTTGAAGATTGGCCGCAGGGTGACTCTTCGCTCCGGCCAGC
CGATGGTGGAAGGCATCAACTATTTTTGGGTAAGTGTCAGGATGAGTCCTGAGGCGACAGTCCTGACCAGGCTGGGCGCG
AGGGTCTCGGAAATCGTGGTGAATGGCGAGCGGAAGCCTTTCGCGCGGACAGCCGAGGATGTTGTCCGCAGGATGGGCTA
CGGCGTGCGGCACGCCGGCGACGACCACGCCATGGCTTACCGCATTCCGGGACTGGTCACGACCAAGTCGGGGAGCCTGA
TCGGAGTCTATGATGTCCGTTGGAACAGCAGCGTAGACCTGCAGGAGAGGATTGACATCGGCGTGAGCCGGAGCACGGAC
AAGGGACAGACCTGGGAGCCGATGCGTATAGCGATGTCCTTCGCTGACAAAGGTGGCCTTCCGGCGGCGCAGAACGGAGT
CGGCGATCCGGCTGTCCTGGTCGACGAGAACACCGGAACAATCTGGGTGGTGGCCGTCTGGGCGCACGGAATGGGCAACG
GACGAGCTTGGACGAACTCCAGGCCGGGGATGGAACCCATCCGGACACCGCAGCTGATGATGGTGCGCAGCGACGATGAC
GGACGCACCTGGAGCGACCCGGTCAATGTCACTGGCCAGGTCAAGGATCCTTCGTGGCGTTTCCTGCTGCAGGGACCCGG
GCGCGGCATAACGATGCGTGACGGCACATTGGTCTTCGCCATCCAGTTCATCGGCGGCGACGGGATGCCGAGTGCCGGAA
TAATGTACAGCAAGGATCACGGAGAGACATGGAATATTCACAATCCGGCCCGTTCCAACACCACGGAGGCGCAGGTCGCC
GAGGTCGAGCCGGGTGTACTGATGCTGAACATGCGCGACAACCGTGGCGGTGCGCGCGCCGTGATGACCACCAAGGACTT
GGGACGTACCTGGACGGAACACGTGTCCAACAGAACGGCTCTCCGCGAGCCTGTCTGCATGGCAAGCCTGATCGCTGTGC
CGGCGGACCGGAACGTCTTGGGCAAGGATCTGCTTCTGTTCTCCAATCCGGACACGACGGAAGGCCGCTGCGACATCACG
GTCAAGGCCAGTCTGGACGGGGGCGTGACATGGCCGTACAGCCTGTTGCTCGACGAGGGGGACAGCTGGGGATATTCCTG
CCTGTCGATGATTGATCCTCAGACTGTAGGCATCCTGTACGAGTCCAGTGCGGCGCACATCACTTTCCAAGCCATAGAAC
TTAATGAAATAGTACGATGA
>igc_K01186_MH0118_GL0037644_1662976_unknown_Lipid_Metabolism
ATGAAAATGACGAAAGAAATTACATTAATATTAATGTCGCTATATTGTAGCGTATTGTTGGGGCAGACAGAAACCAACCC
TAAAATAGACACGTTCATTGATAAGTATGAATGTGACCCCATAGGGACTACCGTTTTACAACCCGAGAACCTGTCTCCTA
TAGATAGGACTTGCACCTATGTTAGGATTCCCTTTATGGAAATTACGAACAAAGGAACTTTATTATGCGGCTGCGATTCA
AGAAGTTCCAATAGCGACCAGTCTTTGATAAGCTGTGGGTTAGCCAGAAGCACAGACAATGGCAACCACTGGACTTATAT
GATTGCAAATCCCCATACTGCAATCAGCAAACTTGACAGAAGGATGGACTCAAGTATTCTCTGCGATAGAACCAATAACA
AACTATTCATCTTCTCTCATAAAATAACGGGATCTGAAATCTGGGAGAGAATCAACACAGATGGGAACTACTCTATGGAC
TGTGTCTTCGTAACATCTAACGATGATGGCAAGACTTGGTCTAAAGAAATATCGCTAAGAGATGTCATTACGACTAACGG
GGAGAAAGGATCTTATGGCAAGTACGTCGTTACGCTCTTTGGCGGAGTAGGAAAAGGCATTACCTTGCAAGATGGAACTC
TTGTATTGCCCATTCAATGTAAAATGGCAACAGAAACTGCAAAACAAGATGGAGCCTCTGGAATTTATAATATTCAAAGC
GGCTTGATCTATTCTACAGACCATGGAAACACATGGAAAAGATGTTCTTCTCTTGTCCCTTGTTATTCTTCTGAATGCCA
ACTTATTGAACTTGCCAATGGGGGAATCATGATCAATTGCCGAAGCTATATTGGGCACATACGTGTGTTTATAACGCATG
ACCTTGGAAATACTTGGGTTGCCCATACCTCAGATCGGTCTTTAATTGAGCCCACTGCTTGTGAAGGCAGTTTAGGCAGG
CTGTCTCTTGCCAAATATGCCGGGGGATTTGTTAATCCCAACGACTCTACGGCTCGTAAGAATATTACGCTCCAAGTAAC
AAATGACTTTACAAACTGGAGACCCCTTGTAAGATTATCATCTATCAAGAGTGAAGGATATTCTGCCATAGCTGGATATG
GAGGTAAGAATTACGCTTTGATAGAGCAAAACAATAAGATTGTTTTATTTGACCTCAACCCTTACGTCAGGTAA
>igc_K01186_MH0118_GL0038605_162509_unknown_Lipid_Metabolism
ATGAAAAAAATAAAGAGCATGAAGAGCTTTCAAAGAACGTTAGGATTGCTGCTTGTCCTTGTTTTGGGCGTGTGTGCAGC
AAACGCAACAGTCACGAATCCTTTTGAGTGGAAGAGTGGTGACGCAAGTACACAATATCGCATCCCTGCCATCGTGCGTA
TTGATGCAAATACGTTGGTGGCATTCTCAGACCTTCGCGGCATCAATGGTAAGGCAAGCGGTGACGTAGGCAAAGGTCAT
AATTCTATCATCGCTAAGAAATCTATTGACAACGGTGCCTCTTGGGGCAATCAAATTACTATTCTCGATTGCAGTACCAA
AACAGGTAATTTCGCTTATGGCGACGCTGCTGTTGTCTATGATAAGGAAAGCAAGAAGATTCTGCTCATGTGCTGCGGAG
GAACCAATGGTTATTCACAGACTTCAACTACAGATACACGCATCAAAACTTACAAGGCTGTCCTTGATCCGAATGATTTG
AAGACGGTGGAACCTACCGAAGTGACGAGCCAAATCTATGGTCTCTTCACGTCCAATACCCCTGCCGGTCTTTTCCCGAC
CAGTGGACGGATGTGCCAGAGCAAGATCATCAAGAAGGGTACCAACTATCGTATCTATCTTGGACTGTGCACTACCATCG
GTGCTCAGATCATCTATACGGATGATTTAGGTTCAACTTGGGCTGTGTTAGGCACAGCGGGCGCACAGTTGGTGAACAAT
GCAAATAACGGAATGTCTGACGAGACAAAATGCGCAGAGCTTCCTGATGGCAATGTGTGGATCAGTGCACGTTATAATGT
TGATGGCAAGAGCCGCGGCTTCAATGTCTTCAGCTATAATTCTGATTTTACAAGCGGTTCATGGGCTACTGCAACGAGTG
CAAACTGCGAGGCAACTCCTAATGGAGGATTCAAAATGTCAAGCAGTCGCACAAACGGCGGTATCATTCTGCTGCCTGCA
CGCAGAGTAGCTGACAAGAAAAATGTCTATATTGCAATTCATACGATTCCCTATGGCAATGCCAGCAATGCTGACCGTTA
TCAGCTCGGTATCAACTGGAAGGTGCTACGTGACCGTAACGACTTCGAGGCTCTGCAAGGTGACTTGGACTCTGCTCCTG
ATGTGACCTATCCTTCTTCCAAGATGCTCACTGGCTGGAAGAACTATACAGTGCCCGAGGCAAACAGTTATTCTGCGTAT
TCCTCCATCGACGACAATGGAACATCGGGTATCGACATTCTCTACGAATTCCTGAAGGAAAGTACAACTGATAACCCCGG
CAACTTCTACAACCAGGTGTACAACACCATCTCGCTTTCCACGATTACCGGTGGTAAGTACGAATATGTAAACGACAACG
ACTATCATAAGAATTTCCGTGAGAAATTCATGAAGGTCAACGTACAGCCTGTACCCGGTAAGGTGTACCTCATCAAGGCA
CGCCATACGGCTTCCGACGGGACTGTCAGTGAGTACTATCTGCACAGCAATTTCTCCGTTTCTCAACAGGGCGATGTGAC
GAAGACGGATAAAGGTGCACTGACCGCTAAGGCACATAATGGAACTGACGTGCCAGACCCTACCTATTATTGGACCCTCT
CTAAAGACGGTACCAATGGCGACCTCTACTTCTCCAGCTTCAATGGCGACGGATATATGGGTTGGGGTACTGGCGGAACT
GACTACTATACAGGCAAGAAATCTAGCACCGTTTGCTGTACTCCGCTCTATAGTGCTACCTTCAAAATTTATGGTTTCCT
CCACAATAAATGGAAAAGCGATAGTAGCAAAGAGATTACTGGCAAGTTAGTAGCGGGTGGCGTTGACGGCTATAGTTTGA
AATATAAGCATGCTGATGGAGCAGACCGCGTTTTGCTTGTGAAGAATACAGGAACTGAGACTGAAAAAGAAGTTAACTGG
TCATACATGACTTATAGGCATGGAGAACCTAACAGCAATAGCACTGTAGCTTGGACTTCCGACCTGATCTTCACGGAGGT
ATCATCCTCAGATGATGCTAACTACGGCTCCTTCAACCAGCCAGAGTTCAGCAACACGGGCTTCCCCATCAAGTTTGTAC
GCAGCGATGACGATGTGACAAATATGTATGAAAATGATGATTACAACTATTATGCTACCATAAAGGCACCGTTCCCCATT
GTGATTCCTTCCGATGTGACTGCCTATCAGGTAAGTAACATTACGAATGGAGAGGTAAAAGACAAAGTGACGCTGACTGA
ATTTGACTTAGGTACTGATCGCACCCTGCCCCGCGAGACACCGGTGCTCTTGATGACTGCTGGCAGCAAAGGCAATGGAG
AGACAACGGTTACGAAATATGTTACCCTTGGCAATGGCAAGACCTTTACAGAGCCAGATGCTACTACTGGTATTAACAGC
GCAACAGGCTTGGCAGGAACGCTCGGTCGTGAGGTGATTGCCTCCACGGCTTACAATGACCAGACAGGCAGAGGAAACTA
CCTCTATTATGTCTTAGGCAAGAGAAATGGCAAAGTGGCTCTCTATCGCTTGGCTCAAAACACCTATAATGAGTGGGCTA
TCGCCAAGAACAAGGCTTACTTCAAATTCCCATTGTCAAGCTCCGCCAAGGCAGCGCCAGCCAGCATTGAATTTACTTTC
GGCACGACGGGTATCAGCAATATATCCACTACATCGAAGGAAAATAACGGCAAGGTCTATACCATTGACGGTCGCTATGT
GGGCAATAGCCTTGAGAACCTCGCTCCTGGCATTTACATCCAGAATGGACGCAAAGTCGTGAAGCAATAA
>igc_K01186_MH0118_GL0063512_1470192_unknown_Lipid_Metabolism
ATGTATAAATACGTACTATTCGCATTTGCGTGGCTCATGCCGTATCTGGCATCAGCCGTTTCTAAGTCGGACAACCGTCA
GAAACTCTTTGAGACCAAGTCCGGGGACAGCATCCCCTACCGTATCCCAGCCATAGCCACTTGCAGCAATGGTGACCTGA
TCGCTGTCAGCGATTACCGTTATTGCGGGGCTGACATCGGCCTAGGGCATGTCGACCTGCATTACCGCATCTCCAAGGAC
AATGGCAAGAACTGGGGACCAGAGCAGATGCTTGCCGATGGATCAGGAGACGAGTCGGTAGGGAATGTCTGGAACTATGC
CTATGGAGATTGCGCCATCTGTGCCGACAGGAACAGCAATGAGGTCATCGTCCTTTGTGCGGCAGGAAAGAGCCCATATT
ACAGTAGCACAAGGAACAACCCCAACCGTGTCGCCCTCTTCCGCAGCCATGACAATGGCAAGACCTGGGATCAAGGGAAA
GAGATCACGGAACAGATATACGGTTTGTTCGATGCCCGCCAGAATGGTCCCATCCGCTCCCTCTTCTGTGGGTCGGGAAA
GATCCATCAAAGCAGGTATGTAAAGGTGGGAAAATACTACCGCCTCTACACTGCGCTTTGCACCAAGTCGGGTAATTTCG
TCATCTACAGTGATGACTTCGGCGAGAATTGGAAAGTACTCGGCGACATCAACGAGTCATGCTGCGAGGACGGGGACGAG
CCCAAATGCGAAGAAGAGCCCGATGGCAGCGTTATCCTGAGCTCTAGGGCATGGGGAAGGATGTTCAACGTCTTCACCTT
CACGAATATCCAAAAAGGAGAAGGCAAATGGGACCGAAGAGCCAAGGCACTCGACTTCGCAGACATCAAGAACGCTTGCA
ATGGAGAGATCCTGCTCGTGCCAGCCATCAGGCTGTCGGACAAGAGCAAGACCGTCCTTGCGATCCAAAGCGTTCCATTC
GGACCGAAACGCACGAACGTAGGTTTCTTCTACAAGGATATCCGCTCACCTCATCTTAACGCACAGGAACTGGCTACAGA
CTGGCACAAAGGGCTCCAGGTCAGCCAACAGGAATCAGCCTACTCCACGATGACCCTACAGCACAACTACCAGATCGGGT
TCCTGTGGGAAGAAGGCCCGGTATTTAAAGGCAGAGGTTACTGCATTGACTACTTGCCCCTCAGCGTGAAAACGATCACG
AAAGGACAATATACCGCAGACGTGACAGCCCTCAAGAAAGGATACCGCCAACTGAAATAA
>igc_K01186_MH0118_GL0083530_164958_unknown_Lipid_Metabolism
ATGGCGATGAACATAAAATTTACTCTTTTCTTGTTATTAATGGCTTGTGCTCTGATCCCGATGGGAGCTTATGCTGAGGG
GAGTACGACGACTACTCCATTTACTTCTACCTCTTCTACGCTTTATCGTATCCCTTCGCTGGTTAGGATTGATGCCAATA
CGTTGGTGGCATTTTCTGATAACCGGGGGAGCAATGGCGCAGATGTAGGAAAGCGGACAGGGCATATTTCTATTGTGGCA
AAATTGTCAAAAGACAATGGCACTACCTGGGGCAATGAGATAACGATTCTCGATGCCTCCAAGAATACTGATGCTAACTT
CTCGTATAGTGATGCTGCAACAGTCTACGATCCAGATGCTAAGAAGATCTTGCTGATGTGTTGTGGCGGGTCAGTTAGTT
ATCAAAACAGTTCTGCTAGTAACCGCCTTCAAACTTTTATGGCAATTGTGGATCCCAGCAACTTACAGACAGTAGAGCCC
ACAAATATTACCACAATCATTTATGGATTGTTTCCTTCAGCGACAGGTCTCTTCCCTACTAGTGGTGAGATGTGTCGAAG
TGCTTTTATTAAAGAGGGGACAAATAACCGTATTTATCTCGCACTTGCTACCAGCTTAGGCACGAAAGTAATCTATACTG
ATAATCTGGGTACGGATTGGGCAGCCCTTGGTACTGAAACATCGGACATCATGTACAATGCCAATAAAGGGAAATCTGAT
GAGACAAAGTGCATGGAGCTGCCGGATGGTAATGTTTGGATCAGTTCCCGATATACAGTGGATGGCTTTAGTCGAGGCTT
TAATGTGTTCTCTTACAGTGATGATGCCTATACAGCTTCTACGGGATCGTGGGGTACAGTCTCATCAGAATATTGCGAGG
CTACTCCTACTGGTGGAAATTTTAAAATGTCCAAGAGTCGTACGAATGGTGGACTTGTCATTATCCCAGCACGCCGTGTA
TCCGACGGCACGAATGTATATATTGCTCTTCATTCCATTCCTTATGGACATACTGTGAATGGAACCGCTAATCAGGGCCG
TCATTCTTTGGGCATCAACTGGAAAATTCTGAAAGATCGCAATGACTTTACTACTATGGACGGCAACGATCCTTCTGCTT
CCAAGAAACTTTTGACTGGCTGGAATAATTATCAGGTAACATCCGACTATGCTGCCTATTCTACCTTGCATGACAATACC
ACTGATGGCGTAGACCTCTATTATGAGGATGGTGCAGGAAATGACAGCCCTTATAATATGGTTTATAAGTCCATCCCTTT
ATCAACGATTACCGGTGGAGCCTATACTTATGCATCTGATATGAGTCGTGAGGCTTATATGAATGTAAATGTTAAGCCTG
AACCTGGAAATGTCTATTTGATCAAGGCGCGTTATACAGCTTCTGACGGAACCATAACGGAAGGCTATTTGCATAGTAAC
TTTTCTATTTCTACTACAGGAGGTGTATCAAAGAATGATGATGCAAGTCTTACGGCATCGCAACCCAAAGGTACAGATCA
ACCAGATCCTACCTATTATTGGGCTTTCTCACAGGATGCTACTACTGAGTCACCTTATTTCTCCAGCTTTAATGCTGACG
GTTACATGGGATGGGGTGGATCCGGTACAGATTACTATAATGGTGGCACAGCAAAAACAGTGATTTGTACACCTCTTTAT
AGCAATACATTCCCGATCGTATCCTTTGAACATAACGGAACAGTAGTATCTGGAGGAGATAAGTCCCTTACAGGCTATAA
TGTGGATGGCTATTCTATGCAATTTGTACATAGTGGATATGGTAAAGCTCCAGATTATGCCAATCGTTTTCTTGCAGTAA
AGAGTGATGGATCATCGGTCAATTGGAATACATATACTTCTAAGAGTTTTACCACGAAAGGTAGTTGGACTACCGACCTT
ATTTTCGTGAAGGTCGTTCCGAATGACACCAAGGATTATGGTACATTCAATGAGCCAACTTTCAGTAATTCAGGGTTCCC
CATCACCTTTGCTCGTAGCGAAGATAACTGCGTAGCATATCAGAATGCAGTGAAGAATGGGACAGATGCCAACTTTGACT
TCAACTGTTATGCAACGATCCGAGCACCTTTTGCAGTGTATGTTCCTGATGATGTGAAGGTCTACAAATTGAAGGATATC
AGCAATGGTAAGAGGGGCGATGCAGTGACTTTGACCGAGTATACTGACCTTCCCACCGTGAATAGTAAGCGGATTATTCC
TCGTGAGACTCCGGTGATCATGCAAGTGGCTGGGGCTAAGGGTGATGGCAATACTTCTGTCACCAAGTATTTTGAGCTTG
CTCCCGGTCAGACATTTGACAAGACCACAGATGCGGATGGTAATAATACAACGACAAAGTTGAGTGGTACTCTTGGACGG
GAAGTGCTTTCCACGGATACTTACAAAGATGATGTGACTGGGACCGGAACGTATGTGTATTATTTGTTAGGTAAGGTTGA
TGGTTATGTGGCTCTTTACCGCTTGGGTAAGAATACAACTGGCGATTTTGCCATTGCCAAGAATAAGGCTTACTTCAAGT
TTAATACGACCACATCTTCGACAACTACTACTTCGCCCGCCAAGTTCTCCTTGGCATTCGACGATACTACGACGGGTATC
TCGGGCGTGACCGCAGGCAAGCAGACTGTTGCCGACGGCAAGGTGTATGACCTGACAGGTAGGTATGTAGGAACCTCACT
TCAGAATTTACCGAAGGGTATTTATATCCAGGACGGTCGTAAGGTGATGAAATAA
>igc_K01186_MH0119_GL0058082_1318033_Akkermansia_unknown
ATGAATCTGCACCTATCATCCCTGGCAGCGTTGCTCCTGGCGTCATACCTTCCGGCGCAGGCCACCGTACCGGACCATTC
CCCTTCCACAGCGTTCATCCGGAGCGGCCTCCCGATCGTTGATCTGGATCAATGGACAGAAGCCCAGGTAGTCATTGACA
AGGAAAAAGGAAAATACCTGGGACATCCAACGACGCTATTGCTGAAAGACGGAAAAACCATTCTGTGCGTTTATCCTAAA
GGGCACGGCTCCGGGGAAATCATCCTGAAAAAATCCACGGACGGAGGCAAAACATGGAGCGAAAGGCTGCCGGTTCCAGA
ATCATGGAAAACCAGCAGGGAAGTACCCACACTATATGAAACGGAAGATTCCCGGGGAAAGCGCCGCATTCTGCTTTTCA
GCGGCATTCAGGGAGGAAACAGAAACACAGCCCCCAGAAACCGGATGGCGGTCAGTGAAGACAACGGGACAACATGGTCC
GAACTGACCCCCATTCCCAACCAGGCCGGAGGCATTGTTGTCATGAGCGACCTGATTCCTCTAAAAACGGGAAAAGGGCA
TTATATGGCCTCCTACCATGCCAATGCCCGGGGCAAAGACGAACATGGAGAGTTTCACACCATTGAACAATATGTCACCT
TTACGGAAGACGGAGGACTGACCTGGACCTCCCCCCGAGTCATTTTCCCGGGGACAAGGGACATGCACCTGTGTGAGGGA
GGTTTTGTCCGCAGCCCGGACGGAAAAACAATCGCGCTGCTGTTACGGGAAAACAGCAGGCACCATAACTCCCAGATCAT
GTTTTCCGGAGATGAAGGCAAAACATGGACTCCCCCCAAAGAACTGCCGGCAGCCCTGTGCGGAGACCGCCACCAGATTC
TTCCCCTGCCTGACGGAAGACTGCTGGTTCAATTCAGGGATGCTCCCCCGACCAGGAAGAAAGGGCAGGCCGCCAGCCCG
ACGGAAGGGGACTGGGTGGGATGGATAGGCCGGTGGGAAGACCTGAAAAATGGCACGGAAGGCTCATATAAAATCCGTTT
TAAGGACAACCGCAACGGATGGGACTGCGCCTACCCGGCTGCCGAACTATTGCCGGACCATACCCTGGTATGCACTACCT
ACGGACACTTTGACAAAGGGGAATTGCCATACATCCTCTCCGTCAGATTCAAAATCAGCGACACGGACAGCATGGTCAGG
CAATACGCGGGGAACAAGTACCCCAAAATCAAAAATGACACAGGAGCGGGAGAAACCGTTTTTGACCCCAATGATCCGGA
CTCCGTTAATCGCCTTCTGAAACGTTCCCGGAAATAA
>igc_K01186_MH0121_GL0077840_50964_Bacteroides_Metabolism
ATGAATAAAAGAATAGTATCATTTTTCTTTCTTCTGCTCTTTGCAGGTTCACTATACGCAGCCATAGGTATCACTGACCT
GCGAACGGAGCAGTTGAAAAATCCGGCAGGTATCGATGTGCGCCAACCCCGATTGAGCTGGCGCATCGAATCGGATGAAC
AGAATGTGATACAAACTGCGTATCACATTCTTGTCGCATCTTCCCCGGAGCTATTGGAACAAGGAAAAGGAGATATTTGG
GATTCAGGAAAGATTGAATCTGACGCTTCTCAATGGATCACTTATCAGGGAAAAACATTAAAATGTAATGCCCCCTACTA
TTGGAAAGTGAAAATAGACACCAACAAAGGTGCAACAAATTGGAGTGCTCCGGCTTTCTGGACCACCGGACTATTTAATG
AAGCAGATTGGCAAGGGCAATGGATCGGCTTGGACAGGGCCGCTCCCGGAGATAGCGAAACACAATGGAGCCGTTTGGCA
GCCCGTTATCTCCGTAAAGAATTTGCAGTAAAGAAAGATGTGAAACGTGCCACAGTACATATCGCCGGAATGGGATTGTA
CGAGTTGTTTATCAACGGACAACGCATCGGCAATCAAGTACTGGCACCTGCTCCTACCGACTACCGGAAAACAATTCTGT
ACAACACATACGATGTTACTTCACTGCTTCAAACAGAAAATGCTATTGGAGTAACTCTTGGAAATGGTCGCTTCTATACG
ATGCGTCAGAACTATAAACCGTATAAGATACCGACTTTCGGTTATCCTAAACTCCGGTTGAATCTGATTGTGGAATATGC
AGACGGCAGCAAAGAAACGATTGCTACAAACACTTCATGGAAATTGACTACTGAAGGTCCTATCCGTAGCAATAATGAAT
ATGATGGCGAAGAATATGATGCCCGTAAAGAGCTAGGAGCCTGGACTCAAACCGGATATGATGACAAAAACTGGATGCCG
GCCCAACGTGTCAGTATTCCTTCAGGAACATTGCGCGCACAAATGATGCCGGGCATGAAAGTTACAGAAACCCTGAAGCC
CGTTTCTATTAAAAAGCTTGGTAACAAATATATCCTGGATATCGGTCAGAATATGGCGGGCTGGGTACGTTTCCGGATAA
AAGGACAGGCTGGCGATAGCATCCGTCTCCGTTTTGCAGAAAGTCTGCAAGACAATGGCGAACTTTATACAAGAAACTTC
AGGGATGCCCGTTCTACAGATGTATATGTTGTCAGCGGACGCGAAACAAAAGATGCTACCTGGGCACCTCGTTTTATTTA
TCATGGATTCCGTTATGTAGAAGTCAGCGGTTATCCGAATGCGAAGGCAGAAGATTTCGTTGCCGAAGTAGTAGAAGATG
AAATGGAGCATATCGGTACTTTCAACTGTTCTGACGAAACTCTGAATAAGATTATCCGTAATGCATTTTGGGGAATCCGG
AGCAACTATAAAGGGATGCCGGTTGACTGTCCGCAACGGAATGAACGCCAACCATGGTTGGGTGACCGTACCATGGGCTG
TTGGGGAGAAAGCATGCTTTTCGATAATTACGCCATGTATACCAAATGGACGCGTGACATCCGTGAAGCACAACGGGAAG
ACGGCTGTATTCCTGATGTAGCCCCAGCATACTGGAACTACTACTCGGACAATGTGACTTGGCCTGCCGCTTTACCAATG
GCCTGCGACATGCTTTTCACAAACTTTGGAGATAAACGTCCGATCGAAGAGAATTATCCGGCTATCAAGAAGTGGGTATC
TCATATCCGTGAATACTACATGACAGAGGATCTTATCATCACCAAAGATAAATATGGTGACTGGTGCGTTCCACCCGAAT
CACTGGAGTTAATTCATAGCAAGGACCCTTCCCGCAAGACTGACGGAGCTCTGATCGCAACCGCTTATTATCTGAAAGTA
TTACAACTGATGCACCGCTTTGCAAGCCTGCAAGGGCTGAAAGCTGACGCAGAAGAATGGGAAGATTTGGAACATCGCAT
GAAAGACGCATTCAATGCCCGTTTTCTTCACGTAAAGGAAGGTACCTCTCCCGTACCGGGACATACCTTATATCCGGATA
GTATTTTCTATGGTAACAACACAGTTACTGCCAATATCTTGCCACTTGCTTTTGGTCTAGTGCCAAAGAACTATATCAAT
GAAGTAGCTAAAAATGCCGTAACTTCCATTATTACAACCAACAAGGGACATATAAGTACCGGAGTGATCGGCGTACAATG
GTTATTGCGTGAATTGAGCCGTCGCGGCCATGCCAATGTAGCTTATCTACTGGCTACCAATAAAACATATCCTTCCTGGG
GATATATGGTTGAAAAAGGTGCTACCACTATTTGGGAGTTATGGAACGGTGATACGGCAAATCCTGAAATGAATAGCGGT
AATCACGTGATGCTTTTAGGTGATTTATTACCGTGGTGCTTCAATAACTTGGCAGGTATCCGTGCGGACCGCTGGAAGTC
CGGTTACAAGCATATCGTCTTCCAGCCGGCTTTTGAAATTCAGGAGTTGAGTAACGTGGATGCATCGTACATAAGTATCT
ACGGAAAAATAACCAGCCGATGGACAAAGACTCCCACACATTTGGAATGGGATATCGAACTTCCCGCCAATACGACGGGG
GAAGTACATCTTCCGGATGGACGGAAAGAAAAAATCGGATCAGGAAAATATCATTTCAGTGTAGACATTCCCACCCGGAA
TACGGCTATTCTGACTGATGAATTTCTGTACGAAAACGCTTCTTTCCCCGAATGTCACGGAGCTACGATAGTAGAGCTGA
AAAATGGTGATCTCGTAGCCTCTTTCTTCGGAGGAACCAAAGAGCGCAATCCGGATTGTTGCATCTGGGTATGTCGTAAA
CCTAAAGGCTCTAAAGAATGGACCGCCCCCAAACTTGCTGCCGACGGTGTGTTTTCACTCAAAGACTCACAAGCAGTATT
AGCTGGAATCGATTCAACCTGTACCCCGGTGAAAGATGCAAAAGGAACACTTATTGCCCGCAGAAAAGCTTGCTGGAACT
CAGTTCTTTTCCAGATTCCCGGAGGTGACCTGATTCTGTTTTATAAAATAGGTTTGAAAGTGAGCGACTGGACAGGATGG
CTTGTCCGTTCACGCGACGGAGGAAAAACCTGGAGCAAACGCGAAGCGCTTCCGAAAGGTTTTCTTGGACCTATTAAGAA
TAAACCGGAATATATCAATGGGCGTATCATCTGCCCTTCCAGTACGGAAGGAAGTAACGGATGGCGTGTCCATTTCGAGA
TTTCCGATGATAAAGGCAAGACCTGGAAGATGGTCGGACCACTGGATGCCGAGTTATCTGTCCCCACCCAAAATCGTAAA
AAGGGAGGTGTGAATGTGGATGACCAGGAAGGCGGAGAAGCGATCGAAGGAGAAGGAGCCAAACCTGTTTATGCAATACA
ACCCAGTATTTTGAAGCATAAGGATGGAAGATTACAGATACTCTGTCGTACACGTAACGCACAGGTAGCAACTGCGTGGA
GCAGTGATAATGGTGACACATGGAGTAAAGTTACGTTGCTGGATGTCCCGAATAATAATTCCGGTACGGATGCTGTGACA
ATGAAAGACGGTAGACATATACTTATCTACAATAATTTCTCTACATTACCCGGAACTCCGAAAGGTCCGCGTACTCCGCT
CTGTGTGGCCGTTTCAGAAGATGGTATCAATTGGCAGCCTGTTCTTACATTAGAAGATAGTCCGATTAGCCAATACTCTT
ACCCTAGCATTATTCAAGGGAAAGACGGGAAACTGCATGCCATTTACACTTGGCGCCGTCAACGAATTAAATATGCAGAG
ATAGATCTGACAAAGTTTTAA
>igc_K01186_MH0124_GL0010446_2941999_unknown_Lipid_Metabolism
ATGGAAACAGTCCTTTTTAAAAAAGGTGATTTAGGGTACAATACGTTTAGAATTCCCGCCATTTTAGCCGCTAAAGACGG
AACGTTATTGGTGTTTATCGAGGGAAGGCTAAATAGCGACGCCGACCATGGTAGGGTAGATATGTTTATGCGCCGATCTC
TCGACGGTGGGAAAACGTGGGAACAACCCAGGCTAATTCTTTCCGACGGTAAAAATTCGTGCGGCAATCCCCAGCCGATT
CTCGATAAGGCGACGGGCGACATTGTTTTATTCTATTATTGGGCAAACGCTTCGGATTCAGAGACAAAGATAATCTCCGG
AAAATCCGCCGATAGGCGCAGGGCTTTTATAGTGCGCTCCTCTGACAATGGCAAAACGTGGGGAAATCCAAAAGAAATAA
CCGGAGATGTTTTAACTCCAGATATGACTTGGTATGTCGCAGGGCCCGGAGGCGGGATACAAATTGAGGGCGGAAAATAC
GACGGCCGAATGGTGTCGGCATTCGATACTTCTATCTTAAAAAAAGGCAGGAATATCGGAGAATATTACGCCGGGCCAGC
TGTCGCGCTTAATTTGCGCTTGCCTTTTATTCCTATACGAAAAAAAGGCAAACTTCCGCGCGAAACCATAGATGTGAGCT
ACCAGCTTGAATACGGCACAGACACGTTGTGCGTCCATAAGCAAGATATTGCAAAAGATGACAGTCTTGTGGTTCTTGAC
GATATTCTCGCAACCGGGGGAACGGCTGAAGCGATGTGTAAGATGGTGGAGCTTTCGGGTGCGAAAGTCGCCTGTTGCGC
GTTTTTTATGGAGCTTGCATTTTTAAAAGGAAGAGACAGGCTGCCGGGCAGAAATGTTGTGTCGATGCTCGTAAAGTAA
>igc_K01186_MH0124_GL0037004_2405408_unknown_Metabolism
ATGAAGTATATCAAAGAATTCATCTGCGATCCGCTCCCCACTCCGAACTGCCACGCTTCGACCGTGCTGCCGCTCGGCGA
CGGCTCGGTGCTCGCCGCATGGTTCGGCGGAACTAAAGAAAGCTCCGCCGACGTCGATATTTGGGTCGCCCGCCGTGACG
AAAGCGGCTGGGGCAAGCCCTTCACCGTCTCCCACGCAAAGAAGCTGCCGCATTGGAACCCCGTCCTTGCCGCAGGCGAT
AACGGCGAAGTGATGCTCTTCTTCAAGGTCGGCAGGCATATCCCCTCTTGGCGCACTTATATAAGCGTTTCTCGCGACGG
CGGCAGGAGCTTCTCCGAGCCGCGCGAGCTTGTCAAGGGCGATGTAAGTGGCGGCAGAGGCCCCGTCAAAAACAAATGCC
TGCGCCTGTCAAGCGGACGCCTCCTCGCCCCCGCCTCGACCGAGAATCACGGCTGGAACTGCTTCGTGGATATCTCCGAC
GACGGCGGCAAAACTTGGCGCAAAAGCCCCAAAGTCAAGACCGAATACGCCTCCCCGCTGCTGAATTCGCAAAACGGTCA
TTGCAGCAACCGCATCCCTATGATACAGCCCACTCTCTGGGAATCCGCCCCCGGCCGCGTTCATATGCTCACCCGCACCT
CGGTCGGCAGAGTCTATCGCAGCGACTCCTCCGACAGCGGCGAGAGCTGGTGTGAGGCTTACCCCACCGCGCTGCCGAAT
AACAACAGCGGCCTTGACCTCGTCAAGGTGCCGAGCGGCGACCTCTACCTCGTCTCGAACCCCGTGAGCGAGAATTGGGG
CGAGCGCTCCCCGCTGACCCTGCAGCTCTCTCGCGACAACGGCGAGACATGGGAAACGGTAATGACGCTTGAGGAGGAGA
AAAAAGACAGCGAATTCTCATACCCCGCGATCCAGTATAAGAACGGCTGCCTCTATATCACATATACCTATGAGCGCCTG
AACGTGGCATTTTGGCGCATCGAGCTATAA
>igc_K01186_MH0124_GL0114533_1615642_unknown_Metabolism
ATGAAATTTCTTACGTTAGTATTGCTGTTTTTTACGGCAGTGGTTTGCTCCGCCGAAACATCCCGGGAAATTCTCGACAA
GCAAAGCGGAATCGTTTCCCGGGAGGATATTTTCCAGCCCGGCGAGTTTTTTGATTCGTGCCACGCTTCAACGGTTTTGG
AAACGCTTGACGGAGGCTTGCTTGTTGCCTATTTTGCGGGGACCCGCGAGGGCGCCGACGACGTTAAAATTTGGGTGTCA
AAATTAAAGGACGGCAAATGGGCGGCCCCCCGCGTTGCAGCTTCGGCGACAATGACCCAGGACAAGCCGGCTCCGTGTTG
GAATCCCGTGTTGTTTCGCAACTCCGACAATTCAATAACGCTGTTTTTTAAACAGAGCGGGAACTGGAATAATTGGCGGG
GAATGCAGACGGTGTCAAAAGACGAGGGGCTGACTTGGTCCACTCCCGAGGAGCTGTCTCCCAAGGGCAACCACGGCCCA
ATAAAAAACAAGCCGGTGCGCGTCGGCAAACGCATAATTCTTCCAACTAGCGACGAATTTACCCCGGACGACTGGAGGGT
ATATTTTTGGATTTCCGACGACGACGGAAAAACTTGGTCGCGGACTCCATATGTAAACCAAGAGGGCGAAATAGGAGGAA
TTCAGCCGTCGATACTCATACATAAAAACGGGGATTTGCAGGCTGTTGGGCGCACTCCGCGGGATGTTGGCTTTATTTAT
CAAACTTGGTCACGCGATGGCGGAAAAACCTGGGGGAAACTAACTTCAACGGGATTGCCAAATCCCAATTCAGGCACAGA
CGCTCTGACTTTGCATGACGGCAGGCACATTCTCGTTTATAACCATACCCAAAACTGGAAAATCCGAAGCCCGCTTAATG
TAGCTGTATCCAGCGACGGCATGCGCTGGAAGCCAGCGCTCGTTTTGGAGGACGCCACGGCGGAGTTCTCGTATCCCGCC
GTCGTCCAGCGCAAGAACGGATTGGTTGACATAACATATACCAATCGGCGCAAAACAATCACCCACGTCGTCATAGATCC
TGCGAAGCTTAATCCTGGGGCGGCGGAGATGTTCGCGCAATGGGATGTGGAAGATAAGAATTTTGAGTCTCAATCGGAGC
GGGTGTCGCGCGAGGAAGCTGCGGCAAAAGCATTAAAAGCGAAAAAAAGAGGCTTAAAAAACGCGCGCGAGCGCCGCATA
AGAAATTAG
>igc_K01186_MH0124_GL0143685_1973157_unknown_unknown
ATGAAGAGTATACTTATCATTAATGTGCTTTTTCTATTTTGCTCTAATATAATCAAAGCACAAGAATATAAGCCCAATTT
ACCTTGGATAGACATTTCCTTTCAGAAAGAAAAACAAATAGTTATTGCTGAAGGAACTGATAGTTTATATAATGGGCATC
CTACTACTGTAATGACACCAGACAATAAAATTATTTATTGTACATGGAGTTATGATCACGGAGGAAAAGCAGGGTTAATG
GCAAAAAGTGCAGACGAAGGTAACACTTGGGAACAAATGCAAACCCCAAAAGATTGGGAAAAAACATCTAACTGCCCAAG
TATCTATAGGTTAATAGATAAAAATGGGACTGAAAGATTATTTGTTTTTACTGCAAATCCGAATATGAGTCAATGTTATA
GTGAAGATCAAGGAAAAACCTGGTCTCCTGTTAAAAGTCTAAATAAGCCCTGCGTTATGGCTTTTACAAGTATCATCCGA
TTAAATAATGGCGATTACTTAGGTATGTATCATAGAGGATACAATGACGAAGACCGCCCACCTCTAACTTTGTGGCAATC
TATATCTAAAGATGGAGGATTAACATGGGGTAAATCTACAAAAGTTGGAGAATTAAATGGTTATGCTCCTTGTGAACCAT
ACTTATTTAGAGATCCTTCAAATAAACGAATTATTTGTATCGCAAGAGAAAATCTTCGTAAAGGGCATTCCCTAATGATG
TATTCTGATAATGAAGGTAAAACCTGGAGCGACTTAACAGAGACATGTTGGGGGCTTACCGGAGATAGGCATATAATTAA
ATACACATCAGATGGGCGATTAATTGCAGTTTTTAGAGATATGGCTCCTAACAGTCCTACAAAAGGACATTTTATTGCAT
GGATCGGAACTTATAATGACTTAATAAACAAATACTCTGGACAATATCGTATTAAATTATTACATAGTTTCGCAGGTGCT
GATTGCGGATATCCTGGCTTGGAAATCCTTCCTGATGGGACAATCTTAGCAATTACATATATTAAATATAGACCTGGGCA
AAAGAAACACTCCATAGTAGCCGTAAAATTCAATATAGAAGAAATAGATAAAGGTTTTTAA
>igc_K01186_MH0125_GL0123547_757847_Bacteroides_Lipid_Metabolism
ATGAAAAAACTTCGATTCTTATTCCTGCTTTATAGTATTACATTGTTTGGAAATCTGCAAGCTGCCGATACCGTGTTCGT
GAAGGAAGCACAGATTCCGGTTCTTTTGGAACGACAGGATAACATTATTTTCTATATACGTTTGGAAGCTAATACAGCAC
AGATATTCAATGACGTAGTTTTAAAGTTTACGGGAAATACTCCTATACAGGATATTCAGTCTGTAAAACTCTATTATAGT
GGAACGGAAGCTTTGCAAGATTACGGTAAAAAACGTTTTGCTCCTGTATCCTATCTGTCTTTTACTTCACCGGGAAAGAC
TCTGGCAGCTAATCCATCTTATTCTATTTTAAAATCGAAAGTAACGAAACCTGTAAAGAATGAAATAAAACTGGTAGGAA
ATCAAAGACTGTTTCCCGGCGTAAATTTCTTTTGGGTTAGCTTGCAAATGAAATCTTCAGCTTCTTTGACTACTAAGATT
TCTGCAGAAGTAGTATCTGTAAATCTGGATAATAATAAAGCTTCTCTACAAGTGGTATCGCCAAAAGGTATTAAGCATCG
TGTAGGTGTTGGAGTACGTCATGCTGGTGATGATGCATCGACAGCTTATCGCATTCCGGGATTGGTAACTACCAATAAAG
GAACCCTGCTGGGAGTATATGACGTCCGGTATAACAATAGCGCAGACTTGCAGGAACATGTAGATGTAGGTTTGAGTCGC
AGTACAGATGGCGGGCAAACATGGGAGAAGATGCGTCTGCCCCTTGCTTTTGGTGAATATGACGGACTACCTGCTGCACA
GAATGGGGTGGGTGATCCCTCTATTTTGGTAGATACCAAGACTAATACCATATGGATTGTAGCTGCATGGACTCATGGAA
TGGGTAATCAGCGTGCATGGTGGAGTTCGCATCCGGGAATGGATTTCAACCATACCGCCCAATTAGTAGTGACTAAAAGT
ATGGACGATGGTAAAACATGGTCTGCTCCAATCAATATAACCGAACAAGTAAAAGACCCTTCTTGGTATTTCTTGCTACA
AGGTCCTGGAAGGGGTATTACGATGGATGATGGTACATTGGTTTTTCCTACTCAGTTTATAGATTCTACTCGTGTACCCA
ATGCAGGAATCATGTATAGTAAAGACGGTGGGGAAACTTGGAAAATGCATAATTATGCTCGTACCAATACAACGGAAGCA
CAAGTTGCTGAAGTTGAATCGGGAGTACTGATGCTAAACATGCGCGATAACCGTAAAGGAAGCCGTGCCGTAGCAATGAC
AAAAGATTTAGGGCAGACTTGGATGGAACATGTATCTTCACGTAGTGCGCTTCAGGAATCCGTTTGCATGGCAAGCCTCA
TCAGTGTGAAAGCTAAAGACAACATATTGGATAAAGACATATTGATATTTTCCAATCCTAATACGACGAAAGGACGTCAC
AGCACTACCATTAAAGTTAGTTTGGATGGCGGTGTAACTTGGCTGCCGCAACATCAGTTATTGTTGGATGAAGACAATAA
CTGGGGATATTCGTGCCTGACAATGATTGACAAAGAAACCGTTGGCATATTGTACGAGAGTAGTGTTGCTCAGATGACTT
TTCAGGCAGTGAAGCTGAAGGATATTGTGAAATAA
>igc_K01186_MH0126_GL0080171_807066_unknown_Lipid_Metabolism
ATGATTTCTATCGGCCTGCAGGCTGCAGACACGGTATTTGTGAAAACTCCACAAGTGCCCATTCTGATAGAACGACACGA
CAACGTGCTGGCCTATATGCGTCTTGACGCAAAAGAGACCCAGACACTGGAAAATATTACCCTCACTTTTGACAAGGAAG
TGCCACTTTCACAGATAAAAGCAGTCAAACTCTATTATAGTGGTACGGACGCTTCCCAAGACAGAGGAAAAAAACGGTTT
GCCCCGGTAGAATATATCTCCAGTCAGACTCCTGGCCAGACGTTATCGGCAAACCCTTCCTATTCTATCAAGAAATCGGA
AGTAACCCCCAAGAAACATACCCTTACGCTGGAGGGCAAGCAGAACCTGTTTCCCGGATACAATTTCTTCTGGGTCAGCA
TTGAGATGCAACCCACGGCCTCACTGCAAACCAAAATCAGTGCCGAAATCACGCAAGTGAAAGCAGACGGGAAAGTTCTC
CCAACCAAAAATGCAGAGGAACAAAAGGTGGTACAGAGGATGGCAGTCGGCGTACGTCATGCTGGTGACGATGGTTCTGC
CGCTTTCCGTATCCCCGGTCTGGTTACGACCAACAAAGGAACTCTTTTGGGCGTATATGACGTACGCTACAACAGCAGTG
TGGACTTGCAGGAACACATCGATATCGGCCTCAGCCGTAGTACAGACGGTGGAAAGACCTGGGAGAAAATGCGTTTGCCA
CTGGCCTTTAAAGAATATGGAGGACTTCCGTCGGCTCAGAACGGCGTAGGCGACCCCTCCATTCTGGTAGACACCCAAAC
GAATACAGTATGGATTGTGGCAGCCTGGACACACGGAATGGGCAACCAACGAGCTTGGTGGAGTTCTCATCCGGGTATGG
ACCTGAACCACACGGCCCAGCTGGTACTGGCCAAAAGTACAGACGATGGGAAGACCTGGTCTGAGCCTATCAACATCACC
GAACAGGTGAAGCTTCCGGAATGGTACTTCCTGCTTCAGGGACCGGGAAGAGGCATCACCATGGAAGACGGTACCTTAGT
GTTCCCTATCCAGTTCATCGACAAGACCCGTATTCCGAATGCAGGCATCATGTATAGCAAAGACCATGGAAAGACTTGGA
CCATCCACCACCATGCACGTACCAATACCACAGAAGCGCAGGTGGCTGAACTCGAACCTGGCACCCTCATGCTGAACATG
CGTGACAACCGGGGAGGAAGCCGGGCGGTATACACCACACAGGATTTAGGCAAGACGTGGAAAGAACATGAATCTTCCCG
TACGGCTCTGATAGAGCCTGTATGTATGGCCAGCCTGATCAGCGTGAAAGCCAAGGACAACGTGCTGGGAAAAGACCTGC
TGATTTTCTCCAACCCTAACTCAACCAATGCCCGCAAGGACATGACCATCAAAATCAGTCTGGACGGAGGAAATACCTGG
AGCCCGGAACATCAGTTACTATTGGATGAGGGATACAACTGGGGATATTCCTGCCTGACCATGATTGACAAAGAGACCAT
CGGCATCTTGTACGAAAGCAGTGTAGCTCACATGACCTTCCAAAGTATTAAGCTCCGAGATATTATAAAATAA
>igc_K01186_MH0128_GL0045626_2925995_unknown_Metabolism
ATGACATATCCGAAACTTCCCGGACTGACCTGGGACGGAACGATTTACGAAAACGAAGAGATGGGAACCTGTGAAGCTCT
GCTTCCTACAGGCGGTTATCCCACCGCTCACGCTCCTGCCATGGTGGAGCTGCCAAACGGTGATCTGCTGTGCTGCTGGT
TCGCCGGAACTTACGAGGGAAGCGCTGATATCCATATCATCTGCTCCCTCCTTCCAAAGGACGCTCCCGCATGGCTTCCG
CCAGTAGATATTTCCGGTGATCCGAAGCGCAGCGAGCAGAATCCTTCCTTATTTTATGGACCTGACAACGCCGTATGGGC
CATGTATACAGCCCAGTTAGATCGCCAGGAAGGCAAGGACAATATGCAGTTTACTTCTGTGGTCCGCTGCCAGAAGAGCA
CAGACGGCGGAAAGACATGGGGGCCTTACGAGACCATTTTCCCAGAGGAGGGAACCTTCTGCCGCCAGCCAATCCAGGTG
CTTTCAAACGGACGCTGGATCTTCTCCAACTGGATCTGCACGGACTCTGCAGACGGCCTTTCCGGCGATCCGACCGCCTT
CCGCATTTCCGACGACCAGGGCAAGACCTGGAAAAAGGTGATGATGCCTGAGAGCAACGGCCACGTTCACGCCAATGTGG
TAGAATTAGAGCCTGGACACCTGGCTGCATTTATGAGAAACCGCGAGGCATACCGCATCCACAGAAGCGAATCCTTCGAC
TGGGGCGAGACATGGACCAAGCCGGAGCCGACTCCCCTTCCAAACAACAACTCCAGCATCAGCGCCATTAAGCTTCAGAG
CGGACGGGTTGCCATTGCCTACAATCCGACCTGCACTCCGGATCCACAGCCAGGAAAGGCCGCATGGCCTGGACTTCGCT
GC
>igc_K01186_MH0128_GL0048223_751231_unknown_Lipid_Metabolism
ATGAAACGAAATTCTTGGTTGTTAGGAACTCTTTTATTCCTCTCTCCTTTACAAATGAGTGCTCAAAAGCAGGATACGGT
TGCTGTGCGCGAAACACGTATCCCGGTATTGATTGAACGACAGGACAATGAACTGTTTAATTTGCGTATAGATGCTACGC
AAAGTCAGGTGTTGAATGATGTGAAACTTAGTTTCGGCAAAGAAGTGAATCTGAATGAAATAGAAGCAGTGAAGCTTTAT
TATGGCGGAACAGAAAGTGCTGAGAGAAAAGGAAAAACTTATTTTGCTCCCGTTGATTATATTCCAAGTAATACTCCGGG
TAAGACATTGGCTGCTAATCCTGCTTATTCGATTTTGAAAGCAGAAGTAAAAGCTCCGAAAAGAGATATTGTGTTTAAAG
TAGACCAAAAATTGTATCCGGGGGTGAACTATTTTTGGGTGAGTTTACAGATGAAACCGACTGCTTCCGTGCTTGCAAAG
GTATCGGCAGAAGTGACAGGTGTAACGATGGATGGTCAGGCTGCTCCGGTGAAAGTGGTGCGTAAAACTGATACTCATTA
TATGGGAGTTGGTGTTCGTCATGCCGGTGATGATGGAGTGGCAGCTTATCGTATACCGGGATTGGCGACTTCCAATAAAG
GTACGCTACTTGGTGTATATGATGTTCGTCACAACAACAGCGCAGACTTGCAAGAATATGTGGAAATAGGTTTGAGCAGA
AGTACAGACGGCGGACAGACTTGGGAAAAGATGCGTATTCCGATGTCTTTCGGTGAACATGAAGGTTTGCCAAAAGCTCA
GAATGGGGTGGGAGACCCTGCTATCTTGGTGGACAAGAAGACTGGTACTATCTGGATTATAGCAGCGTGGACACACGGAA
TGGGTAACGGACGTGCTTGGTGGAATTCTCAACCGGGAATGGATATGCATCATACCGCACAACTTATGTTGGTGAAGAGT
GATGATGACGGTAAAACATGGTCTGAACCGATAAATATTACGGAACAGGTAAAAGATCCTTCTTGGTATTTCTTGTTACA
AGGTCCGGGTAGAGGTATTTCGATGGATGATGGCACGTTGGTATTTGCCAGCCAATATATCGGAAGTGATAGAATTCCTA
ATGCAGGTATTATCTATAGTAAAGACCATGGTAAGACATGGAATATCAGTTCATTGGCACGTACCAATACGACAGAATCA
CAAGTTGCTGAAATAGAGCCGGGGGTATTGATGCTGAATATGCGCGATAACCGTGGCGGCAGTCGTGCGGTATCTACTAC
TACCGATATGGGTAAAACTTGGAAAGAGCATGTTTCCTCTCGTACTTCTTTGCAGGAACCGGTATGTATGGCGAGCCTGA
TTAGTGTGAAGGCCAAAGACAATGTGCTAGGCAAAGATATTCTGTTGTTCTCTAATCCGAATGATACAAAGAATCGTCAC
AGCATCACAATTAAGGCAAGCCTTGATGGTGGAGTGACTTGGTTGCCCGAAAACCAGTTGTTGCTGGATGCCGGATGGGG
TTGGGGATATTCTTGCCTGACTATGATTGATAAAGAAACAGTAGGTATATTATATGAAAGTAGTGTGGCTCACATGGCTT
TCCAGGCTATTAAACTGAAGGATATTATCAAAACTAAATAA
>igc_K01186_MH0128_GL0070430_8146702_unknown_unknown
TTCCCAATCATCCGCTGGATGGAGAGAGGCGAGGGCTTCATCGGAGATGAAAATAAGACAAACAACAAGCAGTACGAATA
TCCGTACCTGATGCAGACACGCGATGGCATGCTTCACCTGGCCTACGCCGCACGCACCCGCCTGGGCGTAAAATATGTCC
GCTTCAGCGAGCAGGATGTGCTGGGCGAGAAGAGAGAGACTGTAGGACTTTACAATCCCACTGCCGCTCAGAGCCGTTAA
>igc_K01186_MH0129_GL0020002_2004890_unknown_Metabolism
ATGAAAGTCAGGAAAAAAATCGGACGCGAGGTCCTGTTCCTTTCTACCGAAGAAGGCAATCCAAGAAACGGTGAGGGGGC
ATTTCTGCGTCTGAAGAACGGAGAGATTCTGTTTGTCTATACCGCTTACATCGGAGAAGACTGGAATGACCATTGCACAG
CGGAACTGTACGGTTGTGTTTCCCCGGATGAAGGCGAGACATGGTCCAACCCGCATTTGATCTTGAAGAAGCCGGCAGAT
TCCAAAAATCTGATGAGCGTTTCCCTTTTGCGGATGCAGAACGGGGACATCGGGTTGTTCTACCTCAAAAAGATGCAGTA
CGGAGCGGCTGTAATTGACGCTTATATGCTCTCCCGCTCTTCCGATGAAGGCAAAACATGGAGTGAGCCTGTGGAATGTC
TGAATGATCTGGACTATTATGTGGTCAATAATGACCGTGTCGTTCGCTTGCAAAACGGCAGTATTCTGATCCCGGTTGCA
CAGCACTCGATCCGTGCTCCAAAAAACGCAGGTGAGCAGGCTGTCTCCCAGGTGTGCTTTCTCCGGTCCGAGGATGACGG
ACATTCTTTCCGGAAAACCGGCAGAAGCGTTCATTCCCCGTTTGACAGTATCACGGTCGGTTTACAGGAACCCGGCGTCT
ACCAGTTTGAGGACGGCAGACTCTGGGCATGGTTCCGTACCAATCTCGGACACCAGTATGAATCCTTCTCCGATGACAAC
GGTCTGACCTGGTCCTCCCCATGCCCGAATCTGCTTTTCACGTCGCCCTGTTCACCCATGCAGGTCAGAAGGATCGGGAA
ATACACACTTGCGGTCTATAATCCCATCCCGCAGAGCTCCGGCAATCCGCTTCCGTTCGGCATGGATCGGACCCCCTTGA
TGCTTGCGGTCAGTGACATGGACGGAAAGGATTTTTGGCACCGCGGCTTCGATGAGCTCTATCTGTTGGAGGATGATCCG
GAAAACAGCTATTGCTATCCTGCCATAACGGAAACGGCGACGGGATTTCTGGTTGCTTATTATCATTCCAACGGGACACA
GCAGTTTCTCAACTGCACGAAAATCGTCAAGGTCGATTTCTCGGAGCTTTAA
>igc_K01186_MH0132_GL0023990_1194095_unknown_Lipid_Metabolism
AATTTTATTTATGGAGGTTTCGCTATGAAATCAAAAATATCAAAATTATTTTATCTCTCTTTTATATTAATATTTTGTAT
ATTAATATTTACTTTAACCTGCAAAAATCCATCGGGACCTGGTATCGATTTTAACTTACGAAATTGGTATATAATGTCAG
GAATGGCTAAAGGACCTGGATTTACTAGTAATATTACTTATGGAAGTAATACTATAATATATCCATCAAATTATATGAAA
GCAGCTTCCAATATGGTTTTTTCAAATAGGCAAGGTTGGAATTATAGAATACCAGAATTATTAGCTTTACCAAACGGAGA
CCTTTTAGCTTTTGCAGATAGAAGATATAATGGCTCGGGCGATTTACCAAATAGGATTGAAGTTTATGTAAAGAAAAGCA
CAAATAATGGGACAAATTGGGGAGCAGAAAAACAAGTAACTCCAACTAGCTTAAGTAAATCCGATGGGTATGGAGATACG
GCTGCAGTTTTAGATAGAAAAACGGGAAATGTTATAGCGGTAGTAGCCCACGGACAAGGTTTTTTTCAGTCAACCTCCAA
AGACCCTATTAGAATTATAACTATTAGAAGCAGAAATAATGGAGAGAGCTGGGAAGCGCCGATAGATATAACCTCTCAAA
TTTATGGAGCTGGATGTAGTGATTTAACTCGAAGAAATTGGCAAGCGGCTTTTGTCACTTCTGGAAACGGACTTCAATTA
AGAAATGGAAGACTATGTTTTGTTTTAGTCGTTAGAGAAACTACTCAAACTGCGACAAAGTCGATTAAAAATTATCTAAT
GTATTCGGATGATGGAGGGCATAAATGGAAAGTGTCTCGAGGAAGCCCAAGAAATGATAATGGAGGAAACGAGGCAAAAG
TTGTCGAATTAAATCAAGATGGACATTTATTAATGAATATTCGTCCAAATGGACCAATATGGAAAAGATATTTATCTCGT
TCCTACGATTACGGAGAAACTTGGACAGATGCTAAAGTTCAAGATGATTTGCCATCTTCTGGCTCTAATGGGGATACAAT
TTATTATACTTCTACCTTAAATGGTTATGATAAAAATAGATTAATAACTTTAGTAGACGCAAGACCTTATAGAAATGGAA
ATAACGGAGGACCTGGAGAACCAACATTTTACATAAGCTATGATGAAGGATATACTTGGAGTAATAGTAAATGTATGTAT
AGTAATAATGCTGGATATTCCTCTTTAGCTATTCTTAAAGACGGAAGCATTGGAATATTGGCAGAATTGGGTAATTCGTG
GAATGGACCAATATATTTCCTAAAAACAAGCATAGAATGGTGCAATTCTAATGATAATCCTTGCTCACCGACAAATGCTA
AAAAATAA
>igc_K01186_MH0132_GL0035041_1742477_unknown_Lipid_Metabolism
ATGAATTTCCATATCGCGCTGACACTCTTTGCCGCCGCAACAATTTGTTCGGCGGGGCAATCATTCGGATCAAATTTTGA
AAAAGTGCTTTTTAAAAGCGGCGATATGGGATTCCACACTTTTAGGATCCCCGCTGTGGAGCGCTGTTCCGAGGGTGTTT
TGGCGGCGTTCGCGGAAGCTAGAAAGGACGGCGCAGGCGACTCCGGAAGAATAAGCATCGCGATGCGCAGCTCGGAGGAC
GGCGGAAAAACATGGACTCCTGCGAAAATTGTGGTGGACGGGGGAGATGAGTACTCATGCGGCAATCCTGTGCCCGTATT
TGAAAAAAAGAGCGGGGATTTGATTCTTATATACAATAAGACGCCGGCGTCGGATACCGAGCAAAAGATTTTGTCTAGGA
ACGCGAAGGGAGTGCGACGAACTTTTCTGATGCGTTCTGCCGACGGGGGAAAAACTTGGGGAAAACCGCGCGAGATAACC
GGTCAAGTCAAGACTCCGGAACAGACTTGGTTTGCCGTCGGGCCGTCGGGCGCAATCCAAATAGAAGGGGGTAAATACGA
CGGGAGAATCGTCTGCCCCGTGGCTACCGCGACTTTTGTGCCACGCGCATATTGGGCGGCGGCATTTTACAGCGACGACG
GCGCGATGACATGGAAGCGCGGTGATTTTGTAATGTACTGCGGTGCAAACGAAAGCCAAATCGCGCAAATAGACGCCGAT
ACTATTGCGATAAATATGCGCGTGCAAGGGCGCAATCCGGACGGTACCCGAAAAACAAAATATAGGCTTGTCGCCATGAG
CAAAGACGGAGGCAAGACATGGGGAAACCCTGTACCTGATACCGCATTGCCTGAGCCCGTATGCGAGGGCTCATTTGCCT
CGGCGCAGTGCGGCGACAGGCGAATTTTAGCGTTTTCAAACCCCGCCGACGAGTCGAGACGCGTAAATATGACTATAAGG
TTTGCCGTCGCGAAAGAATACGCTTGTAGCTTTAATGAAGGTTTTTGTGGCGGGAGCGCATGGAAGAGTTCAATAGCTCT
CAATCCGCGCGCATCGGGATATTCTGATATTGTGTTTATCGATGAAAATACCGTGGGCGTAGTTTACGAGCGCGGCACAA
AAAGTTATTTTGATGAAATAGTGTTTTCGCTCGTGAAGATTCCCCGTTAG
>igc_K01186_MH0132_GL0060272_4300445_unknown_unknown
ATGGAAGAATTTATCGGCAAAAACTATAATATTCCGCAGTTAGACCTGAGCGAGCGCCCGGAGAATACGCCGGAGAAATA
CGCCTATCTCTATGAGCAGACCGTGGTAGACGACAGCGAGAGCTATTTAGGCCACCCCGATTCCGTCCTGCTTAAAAACG
GCGATATTCTAACCGTCTATCCCCACGGACACGGCAAGGGAGCGGTGCTCAATAAGATAAGCGCGGACGGCGGACTTAGC
TACACGAAATGTATCGCAGTCCCGCCCGAATCGTGGAAAAAATCGCTTGAGACCCCGACTGTCTACCGTCTCGAATTTTC
GGACGGCACGCCCGACAAGCTCATTCTCGTTTCCGCAAACTCCAAGTGGCCCGATATGGACACTCCCGGCGGCTTCAACT
GCTCCGTCTCCTGCGACGAGGGCGAAACATGGAGCGAGTTTGAAACATTTTATTCGCGAGCCGACGGCTATGAGCTTATT
CCGATAGTCGCCATGGCGTCGCTGACAAGGCTCAAGGAGAACGGCAAATTTGTCGATAAATGGATGGGCTTTTTCCACGA
CGGCGATTTCTATAACTACAAAACCATCCTCAGCTTCACCCCCGACGGGCGCGTGCAGTGGAGCGAGCCGGAAAAATATT
TCGCCGCCCACAGAGAT
>igc_K01186_MH0132_GL0077087_677224_unknown_Metabolism
ATGAAACAGTTTGGCGTTTATTGTCTTGCGGGATTATTGTCGGTTGCCGGCCAATTTTGTATCGGCGGCGAAAACGGTTT
GGATAAAATATATTCGCCTAAGGTTGTTGGAGTTCCGCCGGCGGACGCAGTCTCGGGGCTTTGCACGATGCCCGACGGGA
AAATACGCCATTACAACTACGGGGGGCAGCCCGAAAATTTAAAGAGCGGCACGCACGGCGAGGTCTCCAACAGAATGTAT
GTCGAAAGTTCCGATATGGGGCTGACTTGGACCGAAACCCAGGCTCCGGCGGGAGAGGAATTCGGGCCGTTTTTCGACAA
GTCGCGCGGCAAATATTTTAACATTATAAATATCGACGGAAGCGCTTGGTTCTTGGATTGCGGAACAGACGGGGAATATG
TCGAAAAAACGCAGATATGCCCGTGGAAGCTGGAGATAAACGCAGAGCCGCTGATGGTTGACGGGCGCATTCTGATGCCC
ATTACATTGCGGACTTCAAGCTCCCAGAATTTAGATTTTGTATTCGGCGCGATTTTTTTAATTAGCGACGATTTTGGCAA
AACATGGAAGAAGTCGAGCCGCCTAAACGTGCCGCACCACAAGGCGGGAGGCTTGCACAAAGGCACGCGCTGGAATCACG
ACGCAATGGAACCCTCTGCCGTGCGCCTCAAAGACGGAAGGTTGTGGGTTATCCTGCGCACGTCGCTCGACAACCTTTGG
CAGTCGTATTCTTCCAACGGCGGCTTGACTTGGAGCAAGCCCGTGCCGACAAATTTTTACGGAACGTGCGTTATGCCAAA
AATAAAACGCCTTTCCGACGGGCGCCTTTTGCTGATGTGGTCGAACGGAACGGCCCTTCCTGAAGTTGAAGGCGCGGACG
GCGTCTGGGAGGACGTATTTACGAATCGCAGCGCAATTCATGCGGCAATTTCCGACGATGATGGCAAAACGTGGCGCGGA
TTCCGCGAGGTACTTCTCGATCCGCGCCGCAATGCTTCCGATTTTTCTTCTGCCCCCGGAAGGGACAAGAGCGTCCACCA
GTCGCAATTTATCGAGGTTGCGCCCGGAAAAATTTTGGCTTCAATCGGGCAAAGCAAGCTGAACAGGAGGCTCGTGCTTT
TCGATGTCGGGTGGCTTCTTGAAAAGTCGCGCGAATGCGATTTTTCAAACGGCTTGCAGGATTGGAGTGTGTTCAACTAC
AAGAAGGGAATAAAGGGGCACTGCGCATACGATAGAATCGAGGGTTGCGGGCTTGCCGACAATCCGGATTCCCCAGACAA
AAAATGTCTGCTGTTAAAATATGTCCCCGACAATTCTCTCGTAAGCGATCTCCGCGGGGCGGTGTGGAATTTTCCAATGG
CGCGCAAAGGCGAAATAAAGCTCAAAGTGAAAATTCCGTCGGGATTTAAGGGAGCTAAGGTTATGCTGCACGACCGCTGG
ATAAATCCGTCCGACGAAGTTGCCGAAAATTACGCGCTTTTTTCCGCGGACATACCAGAGTCTCTCGGCGGCGGTTCCAC
CCGCGAGCTTGTTTTTATATTCGACGCCGACAGCGGCAAGGCGGAACTTTCCTGCGGCGGCAAAAAAATTGCCGATTGCA
AAATCTCCCGCAAAGCTCCGATAGGGATTTCATACCTTCACTTGCAGACTTCCCGCAAATCTCCGGACGCCGGAATGTAT
GTATTGTCTGTGGCTGAAAACGGCTTTTGA
>igc_K01186_MH0137_GL0067235_1952198_unknown_unknown
ATGAAAAACGTGATTATCACTTGTCTATTGCTGTTGCAGTTTATGCAGCTTTCAGCGCAACAATACAGAAGTAACATGCC
TTGGATAGACCTATCTGAAAACCATGCGATACAAACCGTAATTTCTCAAGGAACGCCTCTGGTATATAATGGTCATCCAA
CAACCCTTTTACTCGAAGACCAAAAGACGATTTTATGTGTGTGGTCTAGTGGGCATGGAGGAAAAGCTTCGTATATGGGA
ATAAGCAATAATGCAGGCTTGAGTTGGAACGTTCAAAAGACACCTGCCGATTGGCAAGGAATGAGTAATTGCCCTAGTAT
TTATCAAATGACTGATAAAAAAGGGTGCCAGCGTCTTTTTGTCTTTTGTGGTGATCCAGATATGGGATACTCATACAGTG
AGGATAACGGAAAATCGTGGTCTAAGGTTAAAAGTCTTCATAAACCTTGTGTTATGGCATTTACCAGTATTGTTCGTTTG
AATAATGGTGACTATATGGGATTTTATCATAGAGGATATAAAGATCGTGACCAATCTCCATTAACACTTTGGAGCGCAGT
GTCTCATGATGGTGGACTCACTTGGGACGAATCGGTAAAAATTGCATCCGTTGAGGGTCGTTCACCTTGTGAACCATGTG
TTTTTCGTTCACCAAACGGTAAACGGCTGATATGTATAGCTCGAGAGAACAATCGTGTAGGATTATCACTCATGATGTAT
TCTGATGATGAAGGCAAGACTTGGTCTGAAATGAAAGAAACACCATGGGGGCTGACTGGAGATCGTCATGTAGTTCGTTA
CACAAAAGACGGTAGAATGGTAGCTGTATTCAGAGATATGGCACCTAACAGTCCGACAAAAGGGCATTTTGTCGCATGGG
TAGGGAATTATAAAGATTTGGTTGAGGATACTTCAGGACAATATCGAATTAAACTTCTGCATAGCTATGCAGGTTCTGAC
TGCGGTTATCCGGGCTTAGAGATATTACCAGATGGATCTTTGCTGGCTATTACATACATAAAATATAATCCAGGTAAAGA
AAAACATTCAATTGTGCAGGTGAAATTTAAGTTAGACGAAACGGATTCTATGTTGAAAAACAGATAA
>igc_K01186_MH0137_GL0067236_751256_unknown_Lipid_Metabolism
ATGATTAAGGATATAAAAAAAATCGTGCTTACTATTTGCGCTATGATTTGTTGTTTACCTATACTTGCGCAGATTAAGGT
TTGTACCACGCAACCCAAAATACCTGTATTGACTAAAAAATGCTACAATCCAGTATTGAAGGTCTCACTCATTAAAGAAA
CATCATCAAATTGCTTTGTTGAACAAATAACACTTTCGCTTGATGGATATATTGGGGATATTCAATCTATAGGATTATAT
GCATCTAACAAGGAAGGTCGTTTGAATCCGTATGCTCCATTAGTGTCACCTAAGCAAGCTGATAAAAAAGTCACGTTCAC
GAATCCCATTGTCCTAACAAAGGACACGACAGATGTTTGGGTCTCTATCACGTTACAGTCGTATATAGATTTGACCCACA
AATATCGTATAACTTGTCAAAATATCGAAGTGAAGGGGCAGCATGTAGAAATGTCTACTATTGAACCATTATCTTTCTTG
CGTGCAGGAGTTGCTATGCGACAAGGACATCAAGACAACATTCATACTTCTCGTATTCCTGGCATTGCAACAAGCATGGA
CAATACGCTTCTTGCTATATTCGATGCCCGATACGAATCCTCACGTGATTTGCAAGGAAACATTGATATCGCTTTAAATC
GAAGCAATGATGGAGGAGTTACTTGGGAGCCTACACAAATAGTGCTCGATATGAAAGAATGGGGAAGTCTTCCTGAAAAA
TTCAATGGAGTTAGTGATGCTTGTATTCTTGTGGATGAAAATAGCGGAACTATTTATGTGGCAGGGCTATGGATGCATGG
CATTCTGGATGGAAAAAGTGGAAAGTGGGTTGAAGGCCTAACTAAAGACAGTACACGTTGGATTCACCAATGGATTGCAA
AGGGATCTCAGCCTGGGTTGGGAGTTAAGGAAACATCCCAATTCATCATAACAAAAAGTACTGATAATGGTAATACTTGG
AGCGAACCTGTTAATATAACAGCTTCTACAAAGCGTCCTGAATGGTGGCTTTATGCTCCAGCTCCTGGACACGGCATAGT
TCTTCGAGATGGTACATTGGTCTTTCCTACACAAGGACGTGATAAAACGGGCATGCCTTTCTCTAATATTACTTATAGTA
GGGATGGAGGTAGTACATGGATAGCAAGCAATCCTGCATATCATAATACTACAGAGTGTATGGCCGTAGAATTATCTAAT
GGCGATATTATGCTTAATATGCGTGACAATCGTAATCGTGGAAACGTCAAGGATAATGGTCGTAGAATTTGTATTACAAA
GGACCTTGGGAAAACTTGGGAAGAGCATTCTACTTCACGTAAGGCGCTTATAGAACCTACTTGTATGGCAAGTATTCATA
AGCATATATATACGGAAGGTGGAAAGCAAAAATCTATATTACTATTTTGTAATCCAGCTTCGTATGATAGACGTGATCAT
ATGACGTTAAAAGTAAGCTTTGATGATGGAAACACTTGGCCATCAGAATATCATATTTTATTAGATGAATGGGGAGGATT
CGGATATTCATGTATAACATCGGTTGATGAAAATACTATAGGCATACTTTATGAAGGTAGCCAATCTCAAATGGTATTTC
AACAAGTTAAACTAAGCGAAATTATTGGTCATAGAAAATAG
>igc_K01186_MH0138_GL0036926_1625111_unknown_Lipid_Metabolism
ATGAAAAAACGGATAGAGAAATGGCTGAAAGAGACGATGGCCATAGCTTGTTTGCTGCTTATAGCAATGCCCATGACAGC
CAGCAAGAAGGTGCTGTTTGACAAGATGAAGGGACAGTACAGAATTCCGGCCATAGTGCAATGTAAGTCGGGCAAGATCA
TCGCATTTACCGACCATCGCTACGACGGAACCGACATTGGATGGGGACATCATCTCGATATCGTGATGAAGACAAGCTGC
GACGGCGGCGAGACTTGGAGCGAAAACGAACAGATGGTGGCACAAGGCGGTAGTAAGGTGGCAACCGACTTCAACTGTGG
ACACGGCGATGCTGCTGTGGTGGCAGACAACAAGACAGGTGAACTGCTGCTTATGTGTGCTTCAGGCGGAATAAGTTATT
TCGACTCGAGCAGAGAGCAACCAATAATGATGGGACGCTATTGCAGCCGCGATGAAGGCAAAACATGGCAAGGTGAAGAC
GTTACGAACCAAATTTATAAGCTCATGCCCGACATAAAAGGAGCATTCTTCACAAGCGGTCGAATGGTGCAAAGCAAGAA
GATAAAGGTTGGAACCCACTATCGCATCTACTCGGCGTTGGCAACCAACCGTGGCAACCGCGTGCTCTATAGCGACGATT
TCGGAAAAACATGGGGCGTGCTGGGAGCACAAGCTAACGCGCAGGAGGCTGCGCCTAAGGGTGACGAAGCAAAAGTGGAG
GAGCTGCCTAACGGCGATGTGCTGCTAAGCAGCCGTGTGAGCAGCGGCAGATATTATAACATCTACAGCTATGACAACGC
TAAAACGGCAGCAGGACGATGGGGCTCGGTGGCTTTCTCGGGAGCAGAGAACAAGGGCGTAAAGGCAAGCAGCAACGCTT
GCAACGGCGAGCTGGTGCTGGCAAAGGCTAAGATAAACGGCAAGAAAAAGACCATGCTCCTGCAGAGCGTACCGCTCGGT
CCTGAGCGAACAAAGGTAGCAATCTACTATAAGGAGCTAAAATCGGCAGCCGACTATGCTACGCCCGAAAGCGTGGCTGC
CAACTGGGAGGGCTGTTACGAGGTAAGCAACACGCTCTCGGCCTACTCTACCATGATTCATGACAACAAGGGCAACATCT
TGTTCTTGATGGAGGAAAACAGCGTGGAAAGCCACTACGACATAGTGTTTGAAAAGCTTTCGATGGAAACAATTTGTGGA
AAGTGA
>igc_K01186_MH0141_GL0106744_701925_unknown_Lipid_Metabolism
ATGAAAAAGAACTTCTTTCTTGCCGGATTAATTGCCATTAGTACCCCTATGCTGGCTTCAGACACATTGTTTGTTCATGC
TCCTCAAATTCCATTGCTGATCAATCAGGCAGATAATGTCTTGTTTGAATTCCGTATGGACGCAGACAAAGGAGACGTAT
TGAATGAAATTTCCATTGAATTTGATCAAGAAACCAACTTGGCCGATATCGAATCTGTCCGTCTTTTCTACAGTGGAACA
GAAGGCGTTGCCCGAAAAGGAACATATTATGCTCCATCGCACAGTTACAGACAGGATTTTCTGCGGGCGTCATTAGCAGA
AAAAGGCGTTAAGTTCACTCCTGAAATATCTGATCAGCGGAGTTTACAGCAACTGAAAAGTACGAACCGAGATTACTCTA
TCCAGCAGGATGAAATAAACCGGCCAGCATCATCCATCCAGTTATCCAGCCAGCAGCCTTTATTAAAAGGGACAAACTAC
TTCTGGGTAAGTGTACAGGTCAAGAATTCTTCCTCTTTGGAATCCTTGATATCAGCACGCATCAGTCAGGCACAGATCAA
CCAGCAGCCGGCTGTTATTTCCGGAGACCAGCAGACTGGCAAACGCAGAAAAGGTGTGGCAGTGCGCCAGGCATGGGACG
ACGGTGTGGCAGCCTTCCGTATTCCCGGAATCGTCACTACAAACAACGGAACCTTGATAGGCTGTTATGACGTCCGATAC
AACAGTTCCGTCGATCTGCAGGAAAAGATAGATATAGGCGTGAGCCGCAGCTTTGATAAAGGTCAGACATGGGACCCCAT
GCAAATTGCCATGAGCTTTGGTGAAACCGGCGGTCTGCCTCACGCCCAGAACGGCGTAGGCGATCCTTCTATCTTAGTAG
ATGAAACCAACAATACCATCTGGATTGTAGCAGCCTGGTGCCATGGCATGGGAAATCAGCGGGCATGGTTTAACTCGCAA
CAAGGTATGACCATGGACGAAACTGCCCAGCTCGTACTCTGCAAAAGTGAAGACGACGGGAAAACATGGAGCGAACCGAT
CAACATTACCGAACAGGTAAAAGATCCTTCCTGGTATTTCTTATTACAAGGTCCGGGACGAGGAATCACGATGAGCGACG
GAACACTCGTATTCCCCATCCAATTCATCGATGCCAACAAAATACCGAATGCGGGAATCATGTATAGTAAAGATCATGGA
AAAACATGGCATCTGCATAATGCAGCCCGAAGCAATACGACCGAATCACAGGTTGCAGAAATAGAACCCGGTGTATTGAT
GCTGAATATGCGCGATAACCGGGGTGGAAGCCGGGCTATCTCCATTACTAAAGATTTAGGAAAGACCTGGACGGAACATC
CATCCAACCGTTCGGCTCTGCAGGAACCGATCTGTATGGCCAGCCTCATCAAGATCCCAGCAGATAAAAATTGCCTAAAG
AAAGATATTCTGTTGTTCTCTAATCCGAACACAACGAAAAACAGAAATCACATTACCATCAAGGCAAGCCTGGACGGCGG
ACTGACATGGCCCGAAGAGTATCAGATCTTGCTTGATGAAGGAGAAGGCTGGGGTTATACCTGTCTGACGTTGGTGGATG
AAGAAACCGTCGGTATTTTCTACGAGTCGAGTGTGGCACACATGACATTCCAAAAAGTCAAGCTGCGCGAACTGATCCGC
CCATAA
>igc_K01186_MH0143_GL0031378_1252472_unknown_Lipid_Metabolism
ATGATGGTAAAATGGAAAGTGATGGCGGCTGTGTCGGTCGCATTGGTTTCGGAAGCGATGGTGGCTGTGTTGTGCGCAAC
CGGCTTGACCGGTATGACCGGTATGGGCATGACAGTCAGTAGGTTCAGTATGGCCGGAACGGCAGGTGTGTCTGATGCGG
ATTGTTCCGGCTGCATTGAGGAGATGGACGCCGACATATCGGCAGGCATGTCCGGAGTGTGGGATGTGGGCAATACTACC
GGAGTGTATAGTCCTTACAGAAACGGAAACGGAAACGACAGAAACAGAGACAGAGATGACGGATACTTAGGCGGAGACGA
CAGTCGGCCGGGTATCCTGCGGCAGGTGCTGTTTGCAGTGGACAGGGCTGACACGGTCAGAGAGGTGTCCTGCTACCGGA
TACCGGCCATAACCACGGCTCCGGACGGCAGCCTGATAGCGGCGATAGATGAGAGGGTGCCTTCCTGCGGGGACCTGAAG
TGGAGCCGGGACATCAACATCGTCATGCGCCGCAGCACGGACGGCGGACGGACCTGGAGCCCGGTACAGAGAGTCGCGGA
TTTCCCGGACGGACAGTCGGCCTCGGACCCGTCGCTGATTACCGACCCTGTGAGCGGCACCGTATTCCTATTTTATAATT
TCATGGACCACGACCGGGCAAAGGACGTCTATTTCTTCCACGTCATGCGCAGTACCGACAACGGCCAAACCTGGTCGGAG
CCCGAGGATATCACATCCCAGGTGGCTCCGGAGGAATGGCGGGACGACTTCAAGTTCCTTACCTCGGGTCAGGGCACCGT
CACCCGCGATGGCCGTCTCCTGCATACGATGGTGAACCTCCGGACCGGACTGCACCTGATTGAGAGCACTGACGGCGGCC
GGACCTGGCATCTGCTGCCTGCCGCCATTGTCCCTGCCGACGAGTCGAAGGTCATTGAGCTGCCGGACGGCCGGTGGATG
GTCAACAGCCGGGTCAATGAAGGCGGCTGCCGCTACATTCACATCTCGGACGACAAGGGCCGCTCATGGACCTCGAATCC
GGCTCCCGCTCTGCCCGATCCAGGCTGCAACGGGGCTATTGTCCATTATCCCTACTATGGTGAGGACGGCTGCCTGCTCT
TCGTCAATGCCGCCGATCCGGAGCAGCGCCGTAACCTGACCCTCCGCTACAGCCTGGACGGAGGCCTTACCTGGAGCTCC
GGCCTGACGGTCGTGGAGGGTGATGCGGGCTATTCGGACATCGCCGTCCTGCCTTCCGGAGAGGTTGCCGTGTTCTACGA
GAGAGACGGTTATGCTGTAAACGAGATTGCGCTCGTGACTCCGGAAATGCTTTTCGGCAAATAA
>igc_K01186_MH0143_GL0051528_148546_unknown_Lipid_Metabolism
TTGAATAAAAATATTGATATCCAATATCAAAAAATGTACATTTTACCGCATGGCTCAGTTCAATCGAAATACGGAGGTGA
TAACGAATATCTTCCTTCTTTAAATACACTTAAAATACTTGCTTACGAATTGGGAGGTTTAATGGTGAAGAACACAAAAC
GTATCTTGGCAGTGCTGTTGTCGCTTGTATTAATCATTATGAATGTGGCATCTGTATATGCAAGCGGAGAAACAGACGCG
CAAAATGACTCGCTGCTTATTGATGTTCAGAATATCGAGATTGCAAGTGGCTCGGTCTATGATCTTTCTGCCAGTACCTC
GGCAGCAAATGTATTATCACTGACTGAGGGAACTATCTTTGTGGAATTTGAATCCAGCAGTACGCAAACTTATCAATCCT
TATTCAGCGTTTCTAACCCGTTGTCAGATGAAGGATGCATGTACAGACACTTCCACCTTTATGTTACGCCCAGTGGGACA
TTAGGTATGGAACTCCGTAACACGGATTCTGAATTTAAGTACACAATGGCGCAAAGCGGCGTACTCAATACCAGCGGAAC
GAACAAAGTTGCGTTTACTGCGGATGCTGCAAGCAAAACATACAAGCTCTTCGCGAACGGTTCCATGGTCGGAGAACTGA
CAAAAGAAGATTTTAAGTTCTTCAGCGATATTACTGGTCTAACCAAAATTTCCTTGGGTGGAACCATTCGGAATCAATCA
GTAGCGTATCCGTTTGGTGGCACCATTTCTACTGCACGAGTGTATAATGAATCTCTTAGCGATGTTGCGCTCATTAGCAT
GACCGCTTTAGAAACAGCTCCTGATGAAAGTAATGATCTGCTACTAGAGAAAAGCAATGTTGCAATTACCTCGGGCTCCT
ATCAGGATTTAACAAGTGAGGCAAATGCTGCTCAAATTATGGGACTGTCTGAAGGCACCATAGTAATGTCTTTTACAACA
ACCTCGACAAATGGGGTTCAGTCTTTGTTCAGCGTTGGCAATGGAACCTCTGGCAATAGTAATCGCCATTTCCATCTCTA
CATTACGAATACTGGAACGCTTGGCATGGAACTACGCAATACGGACGATGATTTCAAATATACATTAAGCAGACCCGCCG
CTTTGGAAGGCAAGAATCACGGTCAAGCCGCGGTAAATACGGTTGCATTCAAGGCGGACAAAGATGCTATGAATTATAAG
CTCTTTGCGAACGGGGAATTACTGGCGACGCTTACTACTGATTCATGGAAATTTATCAGTGATATTACTGGCGTAAATAA
CATTGCGTTAGGTTCTACCATTCGCAACGGATCTGCAGCATATCCCTATGCGGGAACCATTTCTGACGTAAAGATCTATG
ATACTCCACTGAGTGACGAAGATCTGATCGTTACCACTAGTGCGACCAGATACGGTTCAGAGATCTTTTATGCTGGAGAT
AGCACCGGCTCCAACTACTATAGAATTCCTACACTTTTGACCCTGTCAAGCGGCACTGTGGTGTCAAGTATCGATGCTCG
TTACGGCGGTACGCACGATGCCAGAAGTAATATTGATATCGCGTTCTCAAAGAGCACTGATGGAGGTGTCACCTGGACAT
CGCCGATTCTGCCGATGATGTTCGACGACTATGCGGCGCAGTCTATTGATTGGCTACGCGACGATATAGGTAAAAATATC
CAAATTGGAGGAAGCGCGGCATTTATTGATAGCGTATTGCTACAAGACCGCGTAACTGGTCGCCTGTTCCTTTTTGCCGA
TGCTTTTACGTCGGGCATGGGTTTCAACAACTGTGTTGGTGGAACAGGATACAAAGAGATAAACGGAGAAAAGTATTTGC
AGCTTCATTGGCATGAAGACGCTGCAGGCGTGTACAACTATTCCATTCGCGACAGTGGCGTTATTTATAATGACACTACA
AACACACCAACAAATTACTCCGTTGATGGAAATTATCGTATTATGCTCAATGAGCAATATTTGACACAAAAGCAGTATCA
AGTTCGCTGGGAAGGAACGACCTTAATTGAAGAACAGACTGACGTTGACGTCAATATGTGCGTATTTTACAAGGATTCTG
TTTTTACGCTGCTCCCGACGAACTATCTTGTCATGAAATACAGCGACAACGAAGGAACAACCTGGTCCGACATGACGATT
CTCGGGAAAATTAGAAATGTTACTGATCGCATGGTTCTATTTGGACCAGGCGTTGGAACGCAGATAAAGAATGGAACGCA
CGCAGGAAGACTGCTGATTTCTTCTTATAACAGTAGATCCGGAGAATATGGCTACCTCTATAGTGATGATCACGGCGCAA
ATTGGAGTTTTATTGCAACTGATTTGGGCGAAGGAGGGAGTTTCGCAGAGGCGCAGATTGTTGAGTTCCCGGATGGCAGT
CTTCGGACATACATGCGCACCAGCTCTGGTAAAATTGGATACATTACGAGTATCGATGGCGGTTTAAATTGGACTACGCA
GCAATACATTGATGGGATTACAGTGGCATCCTACGGGACGCAATTGTCCGCAATCAACTATTCCCAAAAGGTTGACGGGA
AAGACGTTATTCTGTTGTCGACACCTACTGCGTCCAGCGGCAGACGCGCTGGAAAGATTTTGGTCGGCGTGATTACAGAC
ACTGGAAATACAGGCTACGACAGATATACGGTATCCTGGGATTATCAGTATGAAATTGACCTTGCCGATTATGGATTCTC
TTACTCATGCATGACAGAATTACCTGACCACAGAATCGGTATACTGTATGAAAAATACGATTCGTGGTCGCGCAATGAAC
TTCATTTGAAAGATATTATGAAATATGATATCTTTACTATTAGTGAGCTTACTGCATCATCCAATGCAGGTTAA
>igc_K01186_MH0143_GL0099608_741585_unknown_Lipid_Metabolism
ATGAAGATTTTCTTTACCTACCGCTATCTGGCACTCCTATTCATCTTGCTCTGCACTCCTCGCCTGCAAGCCTCGGAAGC
CGACACCGTACGCATTCGCGAAACCCGTATTCCTGTCCTCATCGACCGCTCGGACAACGAACTGTTCTACTTGCGCATCG
ATGCCCGCCACTGTAAAACGCTGGAGGAAGTAACCGTGGACTTCGGTTCACAAGTCAACCTGAACGAGATTGTAGCCCTG
AAACTGTATTATGCCGGTACGGAAGGTGTACAGCGCGAAGGCAAAACATTCTATGCCCCTGCGGCATACCTGTCGCGCAA
CAATCCGCTCTATACCCGCAAAGCCAATCCGTCGTATTCGATACTGGCAGCTACGGTTACCTCACCCAGCAGAACCGTTA
CGCTGAAGGCAGCACAACCCTTATATCCGGGCATCAACTATTTCTGGATCAGCCTGCAGCTGAAACCCGATGCTTCACTG
ACTTCACGCATATCCGCCACTGTCAGTTCGGTCAAGACTGATGCGGGTGCAGCTCCCTTGCAATACGCACTGCCCTCGCC
GCAACAACACTTTACGGGCATTGGTGTACGCCATGCAGGCGATGACGGCGCAGCCGCCTACCGCATTCCGGGCATTGTCA
CCAGCAACAAGGGAACCTTGCTCGGTGTGTACGACATACGCTACAACAACAGCGCCGATCTGCAGGAACATATCGACATC
GGCCTCAGCCGTAGCACAGACGGCGGACAGACATGGGAAAAGATGCGTGTCCCCATGAGCTTCGGCGAATACGGCCATCT
GCCGAAAGCCCAGAACGGCGTAGGCGATCCTGCCATCCTGGTAGACCGTCAGACGGGTACCATCTGGATTATGGCTGCCT
GGACACACGGCATGGGCAACCTCCGTGCCTGGTTCAACTCGGGACAAGGGAACGAGCTGAACGAAACGGCCCAACTTATG
CTGACTCGCAGCGACGATGACGGGAAGACATGGTCGGCTCCCATCAACATTACTTCGCAAGTAAAAGATCCCGAATGGTT
CTTCCTGCTCCAAGGACCCGGACGAGGCATATCCATGGAAAACGGCACGCTGGTCTTTGCCGGCCAGTACATCGGTGCCG
ACCGCATCCCCTGTGCCTGCATCATCTACAGCGAGGACCACGGCCAGACATGGCACATCAGTCAGCCGGCACGCAGCAAC
ACCACCGAAGCACAGGTTGCAGAGGTAGAGCCCGGCGTACTGATGCTGAACATGCGCGACAACCGTGGCGGAAGTCGCGC
CGTAGCCATTACACGCGACATGGGGCGCACGTGGCAGGAACATCCGTCGTCGCGCAAGGCACTGATCGAACCGGTCTGCA
TGGCCAGCCTCATCCATGTGCCTGCTGCCGAAAACGTACTGAACCGTGACCTGTTGCTCTTCTCCAACCCCAACAGCACC
AAGAACCGCAACATGATTACCCTGAAAGCCAGCCTGGACGGTGGACTGACCTGGCTGCCCCAGCATCAGGTACTGCTGGA
CGAAGGTGGCGGCTGGGGCTACTCCTGCCTCACCATGATCGACCGCGAGACGGTAGGTATCTTCTACGAAAGCAGCACCG
CCCACATGCTGTTCCAAGCCATCAAACTGAAAGAAATCATCAAGGAATAA
>igc_K01186_MH0143_GL0107704_883346_unknown_Lipid_Metabolism
GGCTTTGCAAGCGGCGGCGCTTCGGCTATGCTTCTTCCGCTTATGACACATCTGCTGAAAAATCCCCTTGCCCGCTCCGC
CGCGCGCGCATGCTTTGCCGCCGCGTTCTCTTTGTCGCTTTTTTCCGCGTCGCTTTCCGCAGCGGCCGTCGAACAAAGCG
GAATTTCGCTGAAATCCGGGGTTTGGCCCGTGATGGTGCGCATGGATTACAACCCGATTCTGCAAATCAAGGCGGACGTC
GGCACGTCCTCTAAGCCCGTTTGTCTCGAGGCGCTGAAAATCGATTTCGCCAAGACGACGCACGTCGGCGACATTGAGGG
CGTCGACGTTTTCGTCGGCGGGAACGATGTTCAGCCGGGGAAAAAATTCGGTTCGGCTCGGCCGACGAAGGCGAACGAAA
TCGTCACGGTGAAAAGCCGGAAGAAGTTTGCGCTCGAGCAGGGCAAGACCAACGAAATTTGGATCAGCGTGCGCCTGAAA
GACAAGGCGGACATCGGCGGCGAAATCGGCGCCGTCGCCTCGCAGATGGTCATCGACGGCAAAGCTTACGTCGTCAACGC
CGTTCCCGCGAAGCAGCGCATCGGCTACGCCGTCGCGAAGGCGGGCGATTTCGGCTCGAAAAACTACCGCATTCCCGCGC
TGGCGCGAAACCCGAAGACGGGAACGCTCATCGCGACGTTCGACATCCGCTACAACCATTCCGGAGACCTTCCCGCGAAC
ATCGACGTCGGCGTTTCGCGTTCCGAAGACGGCGGGCGGACGTGGTCTCCCGTCGAATCCGTGCTTTCGTCCAAGAAAAT
GGAAGTCAAAAACGGCGTCGGCGACCCCGGGATTCTCGTGAACGACAAGACGGGCGAAATTTGGATCTCCGCGCTGTGGG
CGCCGCAGTCGGGACACCCGATTTGGAAAAGCGCCGCGGGAACGGACGATCCGAAACGTTGCGGGCAAATGCTGCTCATT
TCCTCGAAAGACGACGGGAAATCCTGGAGCAAACGCCCGCTGAACATCACGCCCGGCATCAAGCGCCTTGACGATGCGGA
CACCGCGGACTGGGGCTGCGTTTTCCAAGGTCCCGGCGCCGGCATTTGCACGAAGGACGGCACGCTGATTTTCCCCGCGC
AGATTTGGGGGCCCATGGGCAAAGGCGCGTGGGGCGTGCTCGTTTATTCCAAGGACGGGGGAAAGACCTGGACCTCGTCC
AAAAAAATGCCGTGGGGCGGCTCGGAATCGACTTGCGTCCAGCTGCGCGACGGCTCGGTCATGCTCAACGTTCGGCAGGG
TTCCGCCGCCGCGCGCGTCGTCGCCGTGACGGATGACCTCGGCGAAACGTGGGAGAAATTCGACGGCGGGGCCCTTCGCC
AGCCCGGAAATCTCTGCCAGGCGGCGTTGCTCACGGCGGACGGCAAAAATCTTTATTTCTCGAATCCGAATTCCGGGCGT
CGCGACAACATGACGCTCAAGTACTCAAAAGACGGCGGGAAAACCTGGACGAAAGGGTTGCTTTACGACGAACGCGGCTG
CGCGGGCTATTCCTCG
>igc_K01186_MH0143_GL0122230_5115400_unknown_Metabolism
ATCAGACTCAAAAACGGTACTGTTCTCGCCCCCGCTTCGACCGAGATAGACGGCAAATGGAAGGCTTTTGTCGACATATC
GACCGATGACGGCAAAACCTGGAGCAAAACCTCCGTTATCGATTCCAGCTTTTTAGGCTTTTTCAAGGTTCCCATGATCC
AGCCCACGCTTTGGGAGTCCAAGGACGGCTCCGTCCATATGCTCACCAGAACAAAGCTCGGTAAAATATACAGGAGCGAC
TCCCTTGACGGCGGCAAGACCTGGTGCAGAGCATATCCGACCAACCTGCCGAACAACAACAGCGGTATCGACCTCGACAC
CGACGACAGCGGCAGAATTTTCCTCGTCTATAACCCCGTCGGCATCCCCGGCATCAGAACGCCCCTCACCCTCGCCGTTT
CGCTTGACGACGGCAAGACCTTCACGAAGATAAAGACCTTCGAGACCGGACTCGCGGAGTACTCTTATCCCGCAGTCGTT
GTCAAGGGCGACACTATCCATATCACCTACACCTACGAGAGGGATTATATCGCATACTGGCAGATAAAGGTTAAATAA
>igc_K01186_MH0144_GL0080111_689215_Bacteroides_Lipid_Metabolism
ATGATAAAATCACTATTCAGCCCTAAAAATGTAAAATTGCATCCTAATGGCAATATTCACATTCCGCGCTCCTTCAAATC
ATTATTATCCTTATGTATAGGAATGTTTTCTATCGGCCTGCACGCTGCTGATACTGTGTTTGTCAAAACTCCACAGGTTC
CTATATTAATAGAAAGACACGATAATGTCTTGGCTTATCTACGTCTTGATGCCAAAGAAACAAAGACCCTGGACAATGTT
ACTATCTCCTTCGATAAAAACGTGCCTTTGTCACAAATCAAAGCTATTAAATTGTATTATGGAGGAACAGAAGCCCCTCA
AGACAGAGGAAAAAAACGCTTTGCACCCGTAGAATACATTTCCAGCAACAATCCGGGGCAAACACTTTCTGCCAATCCAT
CTTATTCTATAAAAAAGGCAGAAATAACACCTAAGAGCAATACGCTGACATTGGAAGGGAAACAGGACCTCTTTCCTGGA
TATAATTTCTTCTGGATCAGTATCGAAATGCAACCAACAGCTTCACTACACACAAAAATCTGTGCAGAGGTGACTCAAGT
AAAAGGTGACGGGAAAATTATACCTACAAAAAATACAACTGAACAAAAAGTCGTACAAAGAATGGCAGTAGGAGTTCGCC
ATGCAGGTGATGACGGTTCAGCAGCTTTCCGTATTCCCGGACTAGTTACTACAAACAAAGGTACTTTGCTGGGAGTATAC
GATGTACGTTACAACAGCAGTGTAGATTTACAAGAACATATCGACATAGGCCTCAGCCGCAGTACAGATGGCGGAAAGAC
ATGGGAGAAAATGCGTTTACCCATTTCATTTAAAGAATACGGAGGATTACCTGCAGCTCAAAATGGTGTAGGCGACCCCT
CTATTTTGGTAGACACCAAGACCAACACTGTATGGATTGTGGCAGCATGGACACACGGAATGGGTAACCAAAGAGCATGG
TGGAGCTCACACCAGGGAATGGACCTGAACCATACCGCTCAATTAGTACTTGCCAAAAGTACAGATGATGGAAAAACCTG
GTCTGAACCAATCAATATTACCGAACAGGTGAAGCTTCCGGAATGGTATTTCTTATTACAAGGACCGGGACGAGGCATCA
CAATGGAAGATGGTACATTGATATTCCCTATTCAGTTTATCGACAAGACCCGTATCCCCAATGCGGGTATCATGTATAGC
AAAGACCGTGGAGAAACATGGACCATACACCACCATGCACGTACTAATACCACAGAAGCACAAGTGGCAGAGCTTGAGCC
GGGCACTTTAATGCTGAACATGAGAGACAATCGAGGAGGAAGCCGGGCCGTTTATACCACACAAGATTTAGGTAAGACTT
GGAAGGAACACGAATCATCTCGTACTGCTTTGATAGAGCCCGTATGTATGGCCAGTCTGATCAGTGTAAAAGCAAAAGAC
AATGTATTGGGTAAAGACCTTTTAATTTTCTCCAACCCCAATTCTACAAATGCCCGCAAAGACATGACAATTAAAATCAG
CATGGATGGAGGAAATACCTGGAGTCCGGAACATCAGCTTCTGTTAGATGAAGGATACAATTGGGGGTATTCCTGCCTGA
CAATGATAGATAAAGAAACTATCGGTATATTGTATGAAAGTAGTGTAGCTCACATGACTTTCCAAAGCATTAAACTGAAA
GATATTGTAAAACAATAA
>igc_K01186_MH0145_GL0106120_1520099_unknown_unknown
ATGGAAGAATTTATCGGCAAAAACTATAATATTCCGCAGTTAGACCTGAGCGAGCGCCCGGAGAACACGCCGGAGAAATA
CGCCTATCTCTATGAGCAGACCGTGGTAGATGACAGCGAGAGCTATTTAGGTCACCCCGATTCCGTCCTGCTTAAAAACG
GCGATATTCTAACCGTCTATCCCCACGGACACGGCAAGGGAGCGGTGCTCAATAAGATAAGCGCGGACGGCGGACTCAGC
TACACGAAATGTATCGCAGCCCCGCCCGAATCGTGGAAAAAATCGCTTGAGACCCCGACTGTCTACCGTCTCGAATTTTC
GGACGGCACGCCCGACAAGCTCATTCTCGTCTCCGCAAACTCCAAGTGGCCCGATATGGACACTCCCGGCGGCTTCAACT
GCTCCGTATCCTGCGACGAGGGCGAGACGTGGAGCGAGTTCGAGACCTTCTATTCAAAGGCCGACGGCTGCGATTTGATA
CCCATAGTCGCCATGGCGTCGCTTACGAGGCTCAAGGAGAACGGTAAATTCGTTGACAAATGGATGGGCTTTTTCCACGA
CGGCAATTTTTATAATTACAAGACGATTTTAAGCTTTACCCCCGACGGACGCGTTTGCTGGAGCAAGCCGGAGAAGTATT
TCGCCGCCCACAGAGACGCGGAGCTGCGCTCGAATATGTGCGAGGTCGAGGTTATCAGGAGCGACGGGGGAGAGGGCGAC
GAGCTCTGCCTCATCTCGCGCTCGAACACCAAGAAAGAAAACTCTTTGATCTCGTTTTCACGCGACGAGGGCAAGACATG
GTCCGAGCCCGTTCACGCCCCATCCGCGCTCAACGGCGAGCGCCACAAGGCGGACTATTTAAAGGACGGCAGGCTGTTCA
TAACCTTCCGCTCGATAGAGCGCGCCCCGGAGAAGCTGAAGCTTTATTCCGATAACGGCGACTGGTACAGCGAGGGCTGG
ATAGCGTGGATAGGCAGCTACGACGACCTCAAAAACGGCACGGAAGGCGACTACCGCATCAAGATAGCCCATACCTATCT
CGACGGTCAGACCGAGCCGGAGATTAAAGCCAATGCCGACACCGCCTACTGCGGAAACGTCGTGCTCCCCGACGGCACGG
CAGTCACCTCATCCTACGGACGCTTCGGCGAGAAGAACCCGGACGGCAGCGACAAAACCTATATAATCTCCAAGCGTATC
AATCCGCGCGACACGGATGAGTTGGTGGGATTTTTGAAATAA
>igc_K01186_MH0146_GL0016021_3881343_Akkermansia_unknown
ATGGGCCTTGGCTATCGCCCGGGGACGGGACCAGGTCTTCCCGCCATTCTTGCTGACGCTCATGATAATATCGTTCTCCC
CCTGGTCGGTATTTTTGTACCGTCCTTCGGCGAATGCCAGGAGCTGGCCCTTGCCGATACTGAGCAGGGCGGGAATACGG
ATGGACGCATAGGGATTACCTTCCCCGGCGCTGAATACGGTCACAGCCCTGTCCGTAGGGAAACCGGTTTTCTCTTCCTG
CCCGAACGCCGGCAATGCCACGGCGCATACGGCACTCATCAAACACTTGAATACGGAATTCATCATCCTCTCCACCTTAT
TCCATTTTCCCCTGCCGCACAACAACCATGTCATGCATGTGCGCCAAGACCAGAGGAAAAGGAGCATAAAGAGGAACGCG
CGGCAGGAACGCGATACCGCCGCCGGGAAACCCGGAAGGCTTCGGCCCAAAATTCAAGCCAGCAAGAAACGTGCCCATCC
GAATACGGAGCCCCGGAAAAGCGCCCGCCGGAACCGGGGAAAATCTCCGAAAACACGAAATCGGCTGAAAAAATCCCTGC
CGCACCGCCAAAGCCATTCCACACATCAACCGCCCGGCCTCTCTCCGGACAAACCGCTTGCCTATTTATTCATCAAGAGA
AAAATGGTGAAAGAAGAAGAAAACGGAACCTGTATCTTGTAACATCGCAGAATCACCTGCTTCCCGTACTGTCATGA
>igc_K01186_MH0147_GL0016882_349425_unknown_Lipid_Metabolism
ATGAAAAAAAGTAAAATATTAATTTCAGCAGTGACAATGTTTTCTCTGTGCATAACACCTATGAGTGTTTATGCACAGGT
AGATCCAAATAGTAATATTGAAAATACAATTAGTCAAACAAAAAGCGCAGAAAATTTGCCAACACCGGTACTTCAAGAAA
AAGAAATCGAAGTTTCCAATGGAACAGGCTATAGTTTAAACAATATACAAGGAGCGGAGACAGTAAAAGCGTTGGAACAA
GGAACGATTGTAATTTCATATAAGGCAACGGGAGAAAATGCAATACAATCTTTATTCAGTGTTGGAAACGGAACAAATGG
AAATCAGAATAGGCATTTTCATATTTATGTGACAAATTCTGGCGGAGTTGGAATGGAACTGAGAAATACGGATGGAGATT
TTAAATATACATTAGATCGACCTGCTGCTGTAAGAGGAAGTTATAAGGGCGAAAGAGTTTCCAATACAATAGCATTTAAA
GCAGATAAAGAAAATAAGAAATATAAATTATTTGCAGACGGAGAACTAATTGCTACATTAGATAAAGAAGCATTTAAGTT
TATCAGTGATATTACGGGGGTAGACAATATAATGCTTGGAGGTACATTAAGGCAGGGACAGGTTGCCTATCCTTTTGAGG
GAACAATTAATAGCGTTGGTGTGTATCAGGATGTAATATCAGATGATGAATTAGTTCAATTAACAGGGCAAACAACATAT
GCAGATAATATCTTTTATGCGGGCGATGCAACAAAATCAAATTATTTTAGAATTCCATCACTATTAACATTAGATTCCGG
TACAGTAATTGCGGCAGCAGATGCAAGGTATGGTGGGACGCATGATTCAAAAAGCAAAATCAATACAGCATTTGCAAAAA
GTACAGATGGTGGAAATACATGGGGTGAACCAACATTACCTATGAAATTTGATGATTATGTAGCAAAAAATATTGATTGG
CCAAGAGACTCTGTAGGCAAGAATGTACAGATTCAGGGAAGTGCATCTTATATAGATCCTGTACTTTTGGAAGACAAATC
AACACATCGTGTTTTTCTTTTTGCAGATTTAATGCCAGCTGGCATTGGAAGTTCTAATGCATCTGTTGGTTCTGGATTTA
AAGAAATCAATGGCAAAAAATATTTGAAATTACATTGGAAAGACGATTCGTCTAGTGATTACAATTATTCAATTAGAGAA
AATGGTATTATTTATGATGATACAACAAATGCATCAACAGAATATAGTGTAGATGGTGAATACAACTTGTATAAGAATGG
CGAAGCACTAACCTGTAAACAATATGATTATAATTTTGAAGGAACAAGTTTATTAGAAACACCGACAGATACAGATGTAA
ATATGAATGTCTTTTACAAGGACTCTATGTTTAAAGTATTTCCAACAAATTATCTGGCAATGAAGTACTCAGATGATGAA
GGCGATAACTGGTCCGATTTAAATATAGTGAGTACATTTAAACCAGAAGAATCAAAGTTTTTGGTACTGGGACCTGGAAT
TGGAAAGCAAATTACAACAGGAGAGAATGCAGGAAGATTGATTGTGCCATTATATTCAAAATCATCGGCAGAATTGGGCT
TTATGTATAGTGATGATCATGGAAATAGCTGGAATTATGTCGAGGCAGACCACAATACTGGAGGAGCAACCGCAGAAGCA
CAGATAGTAGAAATGCCAGATGGATCATTAAAAACATATTTAAGAACAGGGTCTGGATATATTGCTGAAGTAACAAGTAT
AGATGGAGGAGAAACATGGAGTGATAGAGTACCGCTTACAGAAATTGCTACCACTTCTTATGGAACACAGTTATCTGTTA
TCAATTATTCACAACCAATAGATGGAAAACCAGCTATTATATTATCGGCACCGAATGCGACAAACGGACGAAAAAACGGA
AAAATATGGATCGGATTAATTAATGAAACAGGGCAATCTGGAGTAAATAAATATTCTGTAGAATGGAAATATTGTTATTC
TGTAGATACACCGCAAATGGGTTATTCCTATTCATGCTTAACAGAACTTCCGGATGGTAAGGTTGGACTTTTATATGAGA
AATATGATTCATGGTCAAGAAATGAACTACATTTGAAAAATATATTAAAATATGAAAAATTCACGATTGACGAATTGAAG
GTTCAGCCATAA
>igc_K01186_MH0147_GL0044648_1545228_unknown_Lipid_Metabolism
ATGAACTTTAGAAATTCGATTTTTACGTTTGTACTATTGTTTTTATCGCTGTCCATCGCGCATTCGTCTTTCTCGGACAC
ATCAAAGGACGGCATGGAAACAGTCCTTTTTAAAAAAGGTGATTTAGGGTACAATACGTTTAGAATTCCCGCCATTTTAG
CCGCTAAAGACGGAACGTTATTGGTGTTTATCGAGGGAAGGCTAAATAGCGACGCCGACCATGGTAGGGTAGATATGTTT
ATGCGCCGATCTCTCGACGGTGGGAAAACGTGGGAACAACCCAGGCTAATTCTTTCCGACGGTAAAAATTCGTGCGGCAA
TCCCCAGCCGATTCTCGATAAGGCGACGGGCGACATTGTTTTATTCTATTATTGGGCAAACGCTTCGGATTCAGAGACAA
AGATAATCTCCGGAAAATCCGCCGATAGGCGCAGGGCTTTTATAGTGCGCTCCTCTGACAATGGCAAAACGTGGGGAAAT
CCAAAAGAAATAACCGGAGATGTTTTAACTCCAGATATGACTTGGTATGTCGCAGGGCCCGGAGGCGGGATACAAATTGA
GGGCGGAAAATACGACGGCCGAATGGTGTCGGCATTCGATACTTCTATCTTAAAAAAAGGCAGGAATATCGGAGAATATT
ACGCCGGGACAGCGTACAGCGACGACGGCGGAAAGACTTGGAAGCTTGGGGGAATTGTCGATTTTATAGGAGGCAATGAA
TGCCAGGTTGCGCAGATAGACGCGGATACTCTCGTTCTTAATATGCGTGTTCAAGCATCTCCAAGGAAAATTTTCAACCG
TGTTGTGGCGGTAAGCAAAGACGGTGGCGAATCTTGGAGCCGGGCGTTTGAAGACGACGAACTCCCGGAGCCTATGTGCC
AGGGAACTTTTATTTCCGTCAAAAACTCTCCGGAACTTGCAAAGTCGCGCGGGGAGAGAACATTGGTATTCTGCAATCCT
GCGGACAAGCATCGCCGCGTGAACTTGACTGTGAAGTTTTCAGATACGAATTCCTATAAAAAATGGCTGGACGAAACTTT
GGAAAAAGGGAAATCGGATATTTCCCGCTGGCATTCTTCGTATTGTGTTTGTTCATCGGGATCCGGTTATTCGGATATGG
CAATAATGGCAAACGGGGATATTGCTCTTGTCTACGAGCGCGGAGATTCAGACTATCCGGGGGAGAAAATAATTTTTAGA
ATAGTAAAGAATCCTTTATCGTATAGAAATTGA
>igc_K01186_MH0147_GL0115291_2548907_unknown_Metabolism
TTGGAAGATTTGAAGGAATTTATATTTGAAAACAAGCCAACTGAGAGTTGCCATGCCTCGACCGTTCTGCCGCTGGACGA
CGGCAGAGTCGTCGCCGCATGGTTCGCGGGCACAAAAGAGAGCGCCGACGATGTCGATATCCTGACGAGCGTGCGCAGCG
AAAGCGGCTGGAGCGAGCCGGTCAGGGTCAGCGCGGACAGAAATATCCCGCACTGGAACCCGGTGCTTTTTCGGCGCACG
GACGGGAAAATCATGCTCTTTTTCAAGGTCGGCAAGAAGATACCGATGTGGAAAACATATTTTTCGCTCTCGGATAACGG
AGTCGATTGGAGCGAGCCTGCCGAGCTTGTGCCGGGCGACATAGGCGGCGGCAGAGGACCTGTTAAGAATAAGCCGATAA
GGCTCAGAAGCGGCAGAGTTATAGCGCCCGCTTCGGACGAAAGAAATACGCTCTGGGTCTGTTTTGTTGATATCTCGGAC
GACGACTGCCGCACATGGAAGCGCATGCGCACCGTGCCGACAAAGGCACTCAGAGGCTTTTATGTCCCGATGATCCAGCC
GACCCTGTGGCAGAGCGAGGACGGAAATGTGCATATGCTCACAAGAACCTCGCGCGGCAGGATATACCGCAGCGATTCTT
TCGATGAGGGCGAGACATGGTGCATGGCTTACCGCACGAAACTGCCCAATAACAACAGCGGCATCGACCTTGTCGGAGCC
GAAAACGGGAAGCTTTACCTCGTGTGCAACCCGGTGAAGAAGAATTGGGGCAGCCGTTCGCCGCTCGATTTATTAGTCTC
GGAGGACGGCGGAAAGACGTTCACCCGGCTCTTGCGCCTTGAGGACAGGGAGGGCGGCGAGTTCTCCTATCCCGCGATAA
CCGAGCGCGACGGGGTGCTGCACATAACCTACACATACGACCGCGAGTATATCGCTTATAGGCAGATAAAGATATAA
>igc_K01186_MH0148_GL0000939_2443787_Akkermansia_Lipid_Metabolism
GTGTGGAATGGCGTTGGCATTGAGGCAGGGATTTTTTTCAGCCGATTCACGTTTCCGGATATTTCCCGGTTCCGGCGGGC
GCTTTTCCGGATTGCCGTATCCGGATGCTCTGCTGCCGTGCTTGAGCTTGGGGCCGAAGCCTTCCGGCGTTTCCCGGCGG
CGGTATCGCGTTTCTGCCGCGTGTTTCTCTTTATGTCCCTTTTTCTCTGGTCTTGGCGCACATGCATGACATGGTTGTTG
TACGGAGGGGGAAAATGGAATAAGGTGAAGAGGATGATGAATTCCGTATTCAAGTGTTTGATGAGTGCCGTATGCGCCGT
GGCATTGCCGGCGTTCGGGCAGGAAGAGAAAACCGGTTTCCCTACGGACAGGGCTGTGACCGTATTCAGCGCCGGGGAGG
GTAATCCCTATGCGTCCATCCGCATTCCCGCCCTGCTCAGTATCGGCAAGGGCCAGCTCCTGGCATTCGCCGAAGGGCGG
TATAAAAATACCGACCAGGGGGAGAACGATATTATCATGAGCGTCAGCAAGAATGGCGGGAAGACCTGGTCCCGTCCCCG
GGCGATTGCCAAGGCCCATGGCGCCACGTTCAATAATCCGTGCCCCGTTTATGACGCCAAAACCAGGACCGTGACTGTCG
TGTTCCAGCGTTACCCTGCCGGGGTCAAGGAGCGGCAGCCCAATATCCCGGACGGATGGGATGATGAAAAGTGCATCCGC
AATTTCATGATTCAGAGCAGGAACGGAGGTTCTTCCTGGACGAAGCCGCAGGAGATCACGAAGACGACCAAGCGTCCTTC
CGGAGTGGATATTATGGCGTCCGGCCCGAATGCGGGAACCCAGCTGAAGAGCGGCGCCCACAAGGGCCGTCTGGTGATTC
CGATGAATGAAGGGCCGTTCGGCAAATGGGTGATTTCCTGCATTTACAGCGATGACGGCGGCAAGAGCTGGAAGCTGAGT
CAGCCGACTGCCAATATGAAG
>igc_K01186_MH0148_GL0029702_1223111_unknown_Lipid_Metabolism
ATGCGAAAAAAATATTTTTTAATTTCTTTTAGTTTAATTGCAGTAGTTGGAGTTTTAATTTGGGCTTGTAAGTATAATTT
AGGTCCTGGCGGTTTAGACTTTAGCCTTTTGCGTAAGAGCGGAGCATTTGCCGATGGTTTGATAGGATATAATGGACAAA
TAACTTATAAAAGCGGAACTAGATTAAATCCGAGTATGGATAATGCAGTTGAGGTATTTCCTTTTCAAGATGGAACTGCA
TATTATAGAATTCCATCATTAGTTGTGACTACAAACGGCACTTTGTTAGCTTTTGCCGACAGAAGATACAATAACAGAAA
CGATTTGCCAAACAGAATTGAGGTAGAGGTAAAGAGAAGCACGGATAATGGAAAAAAATGGTCTAAACGAATTAGGGTAA
CTCCAAGAAGTGTATCCGATACGGATGGACATGGCGATGTGGCTACGGTTGTAAATAGAAAGACGGGCGAGATTTTAGCT
TTAGTCGCTTCAGGTCCTGGATTTGTGGCAACCGCTGGGCAGAGCCTTATCTCTACTCCAAATACGCCAATGAAGATAAT
TTTATTTAAATCTTCCGATGACGGAAAAACTTGGAGCGCAGGCGAGGATATAACCTCTCAAATTTATGGCGCTCAATGTA
AAGTTCCGACAAGAACGAGTTGGTATGCCGCTTTTGTTACTTCTGGAAACGGACTTCAATTATCAACGGGAAGAATTATA
TTCGTAATTAATGTTAGAGAAAATAAGCAAACGGGAATTACCACATTTAAAAACTACGCTTTATATTCTGACGATGGCGG
TAAAACTTGGTCTGTGTCAAAAAACGGTCCTCAAAATAATTTAGGCGGAAACGAGTCTAAAATAGTAGAACTTGTCGATG
GCAGATTATTAATGTCTACTCGTCCAAATAGCGGAAATAAAAGAATGCATGCCTATTCAAGCGATGGCGGAGAGACTTGG
ACTAAAGCCGAACCTAAAAGCGATATTACTGTAGCAAGCTCAAACGGAGATATGATTTATTATACTTCCACTAAAAACGG
TTGGGATAAGAATAGAATAATTCATTTTATACCAACTTCAACTATTACGGTAAGCGGAGAAGTTCAATATAATGGACGAA
GAGGTCCGTCAGAGCCTTATTTCTATTATAGCTTTGACGATGGACAAACATTTACTAAAAGTCAAGCTATTAGAAATGGA
CAACAAGCTGGTTATTCTTCATTAGCCGTGCTTCATGATGGAAGTATAGGGGTTTTATTTGAAGATAAATCTTGGGGAGG
TCCAATTAAATTTATGAGAGTAAATTTTGAATGGCTAACTAAAGGCAAAGATAACCCTACTAAAAAGAATAAGTAA
>igc_K01186_MH0149_GL0055521_1562629_unknown_Lipid_Metabolism
ATGATAAAGGGCATGATGAAATCTATTGTCAGATCGGTTGCCGGTATCATATGCGCTGTGGCATTGCCCGTTTTTACTCA
AGAGGCGGTTCAGGAGGTTTTCCCCTGTGACAGGGCGGTCAATGTTTTTAGTACAGGTCATGGCAATTCCTACGCCTCGA
TCCGTATTCCTGCCCTGATCAGTATGGGACCGGGGCAATTGATTGCCTTTGCTGAGGGGAGGTACAAAAATACGGACCAA
GGTCAGAACGATATCATTATGAGCCGCAGCAAGGACGGAGGTAAAACATGGAGCCGTCCGCGGGCGATTGCCAAATCACA
TGGTGCGACTTTTAATAATCCCAGTCCAGTGTATGATGCAAAGAGTAAGACAATCACAGTGGTTTTCCAGCGGTATCCGG
AAGGAGTGTCGGAGCGTCAAGGAAATATCCCCGATGGGTGGGATGATTCGCGGTGTATTCGCAATTTCATGATTCAGAGC
CGTAATGGTGGGACTTCCTGGAGCAAGCCTGTAGAGATAACTCAGACTACTAAGCGGCCTGCCGGAGTGGATATTATGGC
TTTCGGCCCTAATGCGGGTGTGCAATTGAAGAATGGTCCTCATCGTGGACGGCTACTGATACCGGCAAATGAAGGCCCTT
TCGGGAAGTGGGTGATTTCTTGCATTTACAGCGATGACGGAGGCAAGAACTGGAAACTTGGCAACCCGACGACGAATCAG
CAGGGAATGGTGAATGAGACTTCTATTGCCGAAACGGATAACGGTGGCGTTGTCATGGTGGCTCGCCATTGGGGTGGCGG
CAATTGCCGTCGTATCGTCTGGTCGGAAGACGGAGGTGAGACATGGGGCAAGGTACAGGATGCTCCGGATTTATTTTGTG
ACAGTACACAGAATTCCCTGATGACGTATTCTCTGTCGGACCAGACGGCCTATGGGAATAAAAGTCGCTTGATTTTTACT
GCTCCCGGTGCCGGACGCCGCGTCAAAGGTACGATTGCCATGAGCTACGACAACGGTAAAACATGGCCTGTAAGCAAATT
GCTTGGCAAGGGCGGTTTTGCCTATTCCAGTACGGCGATGGTGGCTCCCGGCGTGGTGGGGGTGCTCTATGAGGAAAATG
CGAACAACATCAAAAATCTGAAATTCGTGCCCGTTACGATCAATTGGCTGACGGATGGGAAGGATACCGGCCTGCCTGCC
GGGCAGAAACCTCCTGTCTTTCCATAA
>igc_K01186_MH0149_GL0084135_1703278_unknown_Lipid_Metabolism
ATGTTTACCAATAGGAAAATATACACCTTGTCCTTACTGGGCGCTTTGGCATGTTACTCCCTGCAAGCCAATTCTGCCTT
CTGCCAAGAGAACGGCTCGGAGGGGATTTCAGCTCTGACTTCCATCCCCTACATCTTTAAATCGGGGGAAGGCGGATACA
AATGTTATCGTATCCCTGCCATCGTCCAAAGCCCCCGAGGCACCCTGATCGCCTTCGCTGAAGGCCGCGTCAACAGCACA
GCAGACCACGGCAACCTCGATATCGTAGCCAGCCGTTCTACAGACGGAGGGAAAACATGGAGCGATCTCATCATCGTCCA
GGACGACGGCGACAACCAATGTGGCAACCCTGCCCCTGTCGTCGACAGTGCCACCGGTAGAATATTCCTGATATCCTGTG
GTTCAAACGCCAGCGAATACGCCATCATGGATGGCAAAGCCACGCGTGAAGTGTACATTCAGCACTCAGACGACGATGGG
CTCACATGGAGCAAACGGCGCAACATCACCGCCCAAACCAAAAAGCACGACTGGCGCTGGTACGCCACCGGTCCCTGCTC
CGGCATTCAAATCAGAGAAGGTCGCCACAAAGGACGCCTCGTCATCCCGGCCAATCACAGCGATGCAGACAGGCAATACA
AGGCCCACTGCATCTACTCCGACGACGCCGGAGATACCTGGAACATCGGCGAAACAGCCGGCATCGGATCAAACGAAAGC
CAGATTGCAGAAACAGCGACCGACGTACTTGTGCAAAACATGCGCATGCAAACCCATGGGAAAGGCATGCGCGGCATCAG
AACCAGCCACGACGGAGGAGCCACCTGGACCCCTCTGAAACTTGAGCTCGCCCTGCCCTGTCCCGTCTGCCAAGGCTCCA
TCGCCCGCGACTACAACACAGAGAACACCCTCTACTTTTCCAACCCTGCCGCCACACCACGCGCCAGAAAAAACATAACC
ATCCGCACCTCCACCAACGGCGGTGAATCCTGGCCCTACGCCAAAACCGTTTACGAAGGTCCATCCGGATACTCCAACCT
CATCATCCTGAACACAGGACAAATCGGCATCCTTTACGAAGCCGGTAAGAAAGACCTTGCAGAAGGAATCGCCTTCCGCA
CCTTCAGCAAAGAAGAACTCCTCGTACCCTGCGACAAATCCCAGGATAAAACCTCAAAATAG
>igc_K01186_MH0149_GL0109481_599784_unknown_unknown
ATGAAAGTACTCCCCCTGATATTGATTGCCTGTTTTCCGGGTTTTTGCGAGGCTCAACATCCTGCGGCTGCCGGATTGGA
ACCAATAGTTGTCGCAACGCCTCCATCCGATGCCGGACGAGGTTTGGTGCGTGTCAGTCAGAAAGAGATCCGTCACTATT
CCGGGACGCGGAATGCTCCCGATTATCTTGTGAGCCTGGACAACGGGAGTACTTGGGAGATGCGGAATGCTTCGGATTCC
TATCCTCCCAATTTCGGGGGGATTCCCAAGGAATCTCCGGCTTTTTCCCGGAATCCTGCGACAGGGGAGTGGATTCGTGT
TCAGCCGATCGGTGGTTTCATCTTTATCTCCCGGGGTGGTTTGGACGGGACATGGCTGGCTGTAACGAATGATGGGAAGC
TGGAAGCTGACTGGAAGGATCCGGAGAAGAGGAAGAATTTGAAAAAACTGGGAGGAATCATGCGAACGCCCCTGTTTATC
AATAAGGGGAAAAGGATTCTCATCCCGTTTCATGTCATGGCTAATGGAACCCGGTTTCATATTTCCGACGACGGAGGATT
GACGTGGAAGGTGTCCAAGGATGCCATTACGTCTCCACGGCACGACGTAAAGCCGCCGCACCAGGGTACCCGGTGGTATA
ACAATGCGGTGGAAGCTACGGTTCTGGAAATGAAAAACGGTATGTTGTGGGCTCTTGTCAGGACATCTCAGGATCAGGCG
TGGCAGTCTTTTTCCAAGGATGGAGGGGATACGTGGAGCAAGGCAGAACCTTCCCGTTTTTTCGGAACATTGACGATGAA
TACTCTGGCTCGCCTGAATGACGGAACTATCGTTTCCCTTTGGACTAATACCATGGCTCTGCCTGAGAATGCCGAGGCGG
GGAACGGGCAGTGGGAAGATGTTTTTACCAACCGGGATTCCCACCACATTGCCATGTCCGATGACGAGGGTAAATCGTGG
TACGGTTTCCGTGAAATTATCTTGGATGAATTACGGAATCACCCGGAATATGCGACATTGAACGGTCCGGAAGACAGGGG
CAAGCATCAGAGTGAACTGGTACAACTGGATAAGAACCGCATGCTTGTCTCCCTCGGACAGCATAAGAATCACAGAAAGC
TGGTTATTGTAGATCGCCGATGGGTGGCAGGGAAAGAACGGAGTACCCAAACCGGAAAGGATCTGGATGCACAGTGGACT
GTTCATACCTACATTCCGCAGAAGAGGGGACATTGCAGCTATAATCGCAAGCAGGGTGCGATACTGGTGGAGGATCCGGA
TGATGCATCACGCCGCGTGTTGCAAATTCGTCGTCTGGATGATTCCTCTCTTGTTAATGAGAAAGCGAAGGTGGATTATC
AAAACGGCGGAGCAACCTGGAATTTCCCCAATGGAACGACAGGAATCGTGAAGTTCCGGTTCCGCGTGCCATCCGGAGGA
CAGACAGATGATTCCGGCTTGCAGGTTTCCCTGATGGACCGTCTGTTCAACGCGTGCGATACAACGGCGAAGGATTATGC
CTTGTTCACGTTTCCCATACGCTTGTCTCCTTCTCCCCACCTGTCGATTGGGATGAAGAAGGTACCTTTTAAGACCGACT
CCTGGCATGAAGCGACAATTGCCTGGAAGAATAAAGCCGCCCTGGTTTTTCTGGATGGCGTGAAGGTAGGAAATCTGAAT
ATGTCGACTCCGTCTCCCAATGGAGTGAGCTACATTCATTTCATTAGCACGGGAACCCATCCTGATACCGGCGTGTTGCT
GGATACGGTGCATGCGAAGGTAAAGTAA
>igc_K01186_MH0150_GL0109614_2548963_unknown_Metabolism
TTGGAAATTTTGAAGGAATTTATATTTGAAAACAAGCCGACTGAGAGTTGCCATGCCTCGACCGTTCTGCCGCTGGACGA
CGGCAGAGTCGTCGTCGCATGGTTTGCCGGCACGAAAGAGAGTGCCGACGATGTCGATATCCTGACGAGCGTGCGCAGCG
AAGGCGGATGGAGCGAGCCGGTCAGGGTCAGCGCGGACAGAAATATCCCGCACTGGAACCCGGTGCTTTTTCGGCGCACG
GACGGGAAAATCATGCTCTTTTTCAAGGTCGGCAAGAAGATACCGATGTGGAAAACATATTTTTCGCTCTCGGATAACGG
CGTCGATTGGAGCGAGCCCGCCGAGCTTGTGCCGGGCGATATAAGCGGCGGCAGAGGACCCGTCAAGAATAAGCCGATAA
GGCTCAGAAGCGGCAGGGTCATAGCGCCTGCCTCGGATGAGAGAAATACGCTCTGGGTCTGCTTTGTTGATATCTCGGAT
GACGACTGCCGCACCTGGAAGCGGATGCGCATCGTGCCGACAAAGTCGCTCAGGGGCTTTTATGTCCCGATGATCCAGCC
GACCCTGTGGCAGAGCGAGGACGGAAATGTGCATATGCTCACAAGAACCTCGCGCGGCAAGATATACCGCAGCGATTCGT
CCGATGAGGGCGAGACATGGTGCATAGCTTACCGCACGAAGATGCCGAACAATAACAGCGGCATCGATCTTGTGCTCGCC
GGGAACGGGAAGATTTATCTCGTCTGCAACCCTGTCAAAAAGAACTGGGGCGGCCGTTCGCCGCTCGATCTGCTCGTCTC
CGAGGACGGCGGCGAGACGTTCAATTTGCTCATGCGCCTTGAGGACAGGGAGGGCGGCGAGTTCTCCTATCCTGCGATAA
CCGAGCGGGACGGAATATTGCACATAACCTACACATACGACCGCGAGTATATCGCCTATAGGCAGATAAAGATATAA
>igc_K01186_MH0152_GL0030468_741617_unknown_Lipid_Metabolism
ATGAAAAGAAATCTATTATTTCTGTTTTTGATTTTTCTTATATGCATTAGCAACAATCGTATTTATGCATGGTCAACTGA
CACAGTTTTTGTACAGGAAACAGGTGTTCCCATTTTAATAGACCGAATTGATAACGAACTTTTTCATATCCGCATCAATG
CATCCAATAGCAAAACGCTTGATAATATACACCTTACATTAGGTCCAGAGATTAAGCTGGATGAAATTGCTGCTATCAAA
TTATATTATGGAGGAACAGAATGTATTCAAAAAAAAGACAAAAACCTATTCGCTTCAACCGATTATGTTTCGGCATATAC
CCCAGGAAAAACACGTATAGCCGACCCTTCCTATTCAATTTTGAATTCTATAAAAAACAATATTACGACAAGGGAAATTA
TACTTCAAGCACAACAAAAACTTTTCCCTGGTATCAACTATTTTTGGGTCAGTCTACAAATGAAACCAACGACATCATTA
CTGGCTAAAGTTACAGCAACCATAAAAGAAGCCTCGGTAGACGGACAAAAAGTTCCAATAAAACTTGTAAATACCCAACA
AATTCACCGCATGGGAATTGGAGTCCGACATGCCGGTGACGATAATGTCGCTGCATATAGAATTCCAGGTATTATCACCA
GCAATAAGGGTACATTATTGGCTGTTTATGATGTGCGCCATAACAATAGTGCTGACTTGCAAGAATATATTGAAATTGGA
CTTAGCCGAAGTGAAGATCATGGACAAACATGGGAGCAAATGCGTATTCCATTAAGTTTCGGAGAATATGGAGGATTACC
CAAAGCACAAAATGGCGTAGGCGATCCGGCTATACTGGTTGATGAGCAAACCGGTACAATTTGGATAATGGCTGCATGGA
CTCATGGAATGGGCAATGCAAGAGCATGGAATAATTCACAACAAGGCTTAGATATAACTCACACAGCCCAACTGGTATTA
ACAAAAAGTGATGATGACGGTAAAACATGGTCACAACCAATAAACATTACACAACAGGTTAAAAACCCTCAGTGGTTCTT
CTTATTACAAGGACCGGGTAAAGGAATTTCCATGGAAAACGGAACATTAGTATTTGCCGGACAGTTTATTGGTGCAGATC
GTATACCATGTGCCTGCATTATTTACAGCACAGATCATGGCAAGACCTGGAATATCAGCCAACCAGCCCGTAGCAATACT
ACCGAATCACAGGTTGCAGAAATAAATCCAGGAGTTTTAATGCTAAATATGCGCGATAATCGTGGAGGAAGTCGTGCAGT
TGCCATTACAAACGATTTAGGTAATTCATGGCAAGAACATCCATCCTCACGTAAAGCCCTTGCAGAACCAGTATGTATGG
CAAGTCTTATCCATGTACCGGCCCATAAAAATATTTTAAATAAAGACATTTTGCTGTTTTCCAATCCTAATGATACCCAA
CAGCGTAAACATATGACGATTAAAGCTAGTCTTGACAAAGGATTGTCCTGGTCTGCAAACAATGAGTTGCTATTGGATGA
AGGCCATAGTTGGGGATATTCCTGTCTTACTCTTATTGATGAAGAAACTGTCGGCATACTCTATGAAAGCAGTACTGCAC
ATATTGCTTTTCAAGCTGTAAAACTGACAGATATCATCAAAGAACAATAA
>igc_K01186_MH0152_GL0059827_807187_unknown_Lipid_Metabolism
ATGATTTCTATCGGACTGCAGGCTGCAGACACGGTATTTGTGAAAACCCCACAGGTGCCCATCCTGATAGAACGCCACGA
CAACGTGCTGGCCTATATGCGTCTTGACGCAAAGGAGACCCAGACACTGGAAAATATTACCCTCACTTTTGACAAGGAGG
TACCGCTTTCACAGATAAAGGCAGTCAAACTCTATTATAGTGGTACGGACGCTTCCCAGGACAGAGGAAAAAAACGGTTT
GCTCCGGTAGAATACATCTCCAGCCAAACTCCCGGCCAGACGTTATCGGCAAACCCTTCCTATTCTATCAAGAAATCGGA
AGTAGCTCCCAAGAACCATACGCTTACGCTGGAAGGCAAGCAGGACCTGTTTCCCGGATACAATTTCTTCTGGATCAGCA
TTGAAATGCAGCCTACGGCTTCACTGCAAACCAAAATCAGTGCCGAAATCACGCAAGTGAAAGCAGACGGGAAAGTCCTC
CCGACCAAAAATGCAGAAGCACAAAAGGTGGTGCAGAGAATGGCAGTCGGCGTCCGCCACGCCGGTGACGACGGTTCCGC
CGCTTTCCGTATCCCCGGTCTGGTTACAACCAACAAAGGCACTCTTCTGGGCGTATATGACGTACGCTACAACAGCAGTG
TGGACCTGCAGGAACACATCGACATCGGCCTCAGCCGTAGTACAGACGGTGGAAAGACTTGGGAAAAAATGCGTTTGCCA
CTGGCCTTTAAAGAATATGGAGGACTTCCGTCGGCTCAAAACGGTGTAGGCGACCCTTCCATTCTGGTAGATACCCAAAC
CAATACTGTATGGATTGTGGCAGCCTGGACGCACGGAATGGGCAACCAACGAGCTTGGTGGAGTTCTCACCCGGGCATGG
ACCTGAACCACACGGCCCAGCTGGTACTGGCCAAAAGTACAGACGATGGAAAGACCTGGTCCGAGCCTATCAACATCACC
GAACAGGTGAAGCTTCCGGAATGGTACTTCCTGCTTCAGGGACCGGGACGAGGCATCACCATGGAGGATGGTACCTTGGT
GTTCCCTATCCAGTTCATCGACAAGACCCGTATTCCAAATGCAGGCATCATGTATAGCAAAGACCATGGAAAAACCTGGA
CCATCCACCACCATGCACGTACCAATACCACAGAAGCACAGGTGGCCGAACTCGAACCTGGCACCCTCATGCTGAACATG
CGTGACAACCGGGGAGGAAGCCGGGCCGTATATACCACACAGGACTTAGGCAAGACGTGGAAAGAACATGAATCTTCCCG
TACGGCTCTGATAGAGCCTGTATGTATGGCCAGCCTGATCAGCGTGAAAGCCAAGGATAACGTGCTGGGAAAAGACTTGC
TGATTTTCTCCAACCCTAACTCAACCAGCGCCCGCAAGGACATGACCATCAAAATCAGTCTGGATGGAGGAAATACCTGG
AGTCCGGAACATCAGTTACTATTGGATGAGGGATACAACTGGGGATATTCCTGCCTGACCATGATTGACAAAGAAACCAT
CGGCATCTTGTACGAGAGCAGCGTGGCCCACATGACGTTCCAAAGTATCAAACTCCGGGATATTGTAAAATAA
>igc_K01186_MH0153_GL0012228_1071505_unknown_Lipid_Metabolism
GTGTTTTATAAAATACTCTTTCAAAAAAATTCAGCTTATGATATTATAGTCTCAGAAAATATTTTAGAGGTCTTAATTAT
GAGCGGTGAAAAAGTAATATTTTGCGGAAACAATCCTGATTTTTTAGACAAAAAATTAACAACGCTGAGCGATGGTTCAA
ACGGCGGAAATGCGTTTCGTATTCCAAGCCTTATCAGAAGCGGCAACACGCTTATTGCTGCTATTGACAGGCAAAGCTGC
GGTGCTGACTGGGGATATATTGAACTTGCGATAAGAAGAAGCGAGGACGGCGGAGAGACATGGAGCGACATTCAAATTAT
TGCTATACCGCCCGCAAGAAAAACAATGCTCAGCGACGAGTGTTACGGCTCTGCTTTTTACATTGACCCTTGCATGGCAA
TTGCTCCAAACGGCGACGTATTGCTTTTGGTTGATTTTTATCCCGAATGCAAAGGACTTCACAAAAGAAGTATACTTGAC
AAAAAGAAAGCGCCTTATGCGCTTTACAATAAAGAAATGCGCCCTACTCTTTATGACAGAGACGGAAAATTTTACGTTAT
AGACAAAAGCGGTCACGTGCTAAACCACCGATACACAGATACGGGTATGACCGTTGACTATGAAAGCGGAGAATTATATA
GCGGTGAGGCTTATCTCGGCAACATTCATTTAAACGGCAAGTCGCCGTCAAATATTAACGAAGCCGGGGCAAAAACAACA
TTCGGTGCACCTCTCAAGGCACCGAAAAGAAGTTATTTATATCTTTTGAGAAGCTCTGACAACGGCAAAACCTGGAGCAA
GCCGAAGGACATTACAGGTCAGGTTTTAATTAAGCAGGACGGAACATTTTTAGGCGTTGCGCCGGGTGTAGGACTTACCA
CTCACAAAGGCAGAGTTATCATGCCGCTTTACGTTGACAGAAAGCAGACTGTATCAATTTACTCAATTGACGACGGCGAA
AATTGGCACAGAATGGCGGGTCACCCTTATGCCGAAAATGTTGACGAATGGCAAATGGTACAAGCGCCGAGCGGCGCAAT
AATCGGGCTTGGCAGGGCAAAAAGATATGGCAAAACGCCTATGTCAATCTCCTACGATGACGGCAAAACGTGGATAAACG
CAGGCAAAACAGACCTTTATGCCCCGAAATGCCAAAAGAGTGTAATCAGCATCGGCGACTATGTTTTTTGCTCGCATCCC
AATGACAAAACACGTTCAAACGGTGTGATTACCGTCGGCAAATTCTACAAGGCTAAGGGCAGAGTGGCAGGCATTAATTG
GTACAGCGAAACCGAGGTAAACAAAGGCTTTTTCGCCTATTCCTGCCTTACAAGAATTGATGATGAGCACATAGGAATTT
TATACGAATCCGAGCCAAGTTCGTTTATTTTGTTTAAGAAATATAAAATCAAAGACTTGATATAA
>igc_K01186_MH0156_GL0073499_757973_Bacteroides_Lipid_Metabolism
ATGAAATTTTATTTGCTTTTTATTTTTATCTCCTTAAATCTGTGTTCCTTTTCTGCACGAGCTACAGATACTATTTTTGT
TTATGAAACACAAGTTCCAATTTTGATAGAACGCCAAGATAACATGTTATTTTTAATGCGTTTGACTACTGCTAGAAGTG
ATACAAAATTAAATGAAGTGGTTTTACGATTGGGTCAAAATGTGAACTTGTCAAACATCCAATCTATCAAGTTGTATTAT
GGAGGTACGGAAGCACGTCAGAACTATGGTAAGGAGCTTTATCTTCCTGTTGCCTACATTTCTCGTGATGTGTCAGGGAA
GACATTGGCTGCAAATCCTTCTTATTCGATTAATAAATCACAGGTAAATAATCCCGGGCGGAAAGTGATACTGAATGCTA
AGCAAAAACTTTTTCCCGGAATCAATTATTTCTGGATCAGTCTGCAAATGAAACCGGGCACCTCTTTGCTGGATAAAGTG
TCAGCTAAGATCGTTACTGTTAAGGTTGATAATAAAGAAGCACTTATATATACGGTTTCACCGGAGAATATAACTCATAG
GGTAGGAGTAGGGGTACGCCATGCCGGTGATGATGGTTCGGCTGCTTTCCGTATTCCGGGATTGGCAACTACTAATAAAG
GAACATTGCTGGGAGTTTATGATGTACGTTATAATAGCAGTGTTGATTTGCAGGAACATGTGGACGTCGGTTTGAGCCGT
AGTGTAGACGGTGGTAAAACATGGGAGAAGATGCGTTTACCTTTAGCTTTTGGTGAAACTGGCGGTTTGCCTGCTGCGCA
GAACGGTGTTGGCGACCCTTCGATCTTAGTGGATACCAAGACCAACACAACATGGGTGGTGGCGGCTTGGACACATGGAA
TGGGTAATCAGCGTGCTTGGTGGAGTTCTTATCCGGGAATGGATATGAATCATACGGCCCAGTTGGTATTGTCAAAGAGT
ACGGACGATGGTAAAACGTGGTCGGAGCCTATTAATATAACAGATCAGGTGAAAGATCCATCCTGGTATTTCCTTTTGCA
AGGACCGGGACGAGGTATCACCATGCAAGACGGCACATTGGTATTCCCGATTCAGTTTATCGATTCTACCCGTGTTCCGA
ATGCGGGAATTATGTATAGCAAAGACCGTGGCGAAACATGGAAAATCCATAACTATGCGCGCACCAATACAACAGAAGCT
CAGGTAGCGGAAGTGGAGCCTGGCGTACTGATGTTAAATATGAGAGATAACCGTGGAGGCAGTCGTGCTGTCGCTACTAC
CAAGGATCTCGGTAAGACTTGGACAGAACATCCTTCTTCCCGTAAAGCTTTACAGGAACCGGTGTGTATGGCAAGTTTAA
TCAGCGTGAAAGCGGCAGACAACACATTAAATAAGGATATTCTTTTATTCTCCAATCCGAATACGGTAAAAGGTCGTCAT
CATATCACGATCAAGGCCAGTCTGGATGGAGGTATCACCTGGCTACCCGAACATCAAGTGATGCTGGATGAAGGTGACGG
TTGGGGATATTCTTGTTTGACAATGATTGATAAAGAGACAGTCGGCATATTATATGAAAGCAGTGTCGCTCATATGACTT
TTCAGGCAATCCGGCTGAGAGATATAATACAATAG
>igc_K01186_MH0159_GL0063219_3861870_Akkermansia_unknown
ATGGGCCTTGGCAATCGCCCGGGGACGGGACCAGGTCTTCCCGCCATTCTTGCTGACGCTCATGATAATATCGTTCTCCC
CCTGGTCGGTATTTTTATACCGCCCTTCGGCGAATGCCAGGAGCTGGCCCTTGCCGATACTGAGCAGGGCGGGAATGCGG
ATGGACGCATAGGGATTGCCCTCCCCGGCGCTGAATACGGTCACAGCCCTGTCCGTAGGGAAACCGGTTTTCTCTTCCTG
CCCGAACGCCGGCAATGCCACGGCGCATACGGCACTCATCAAACACTTGAATACGGAATTCATCATCCTCTCCACCTTAT
TCCATTTTTCCCTTCCGTACAACAACCATGTCATGCATGTGCGCCAAGACCAGAGAAAAAGGGACATAAAGAGAAACACG
CGGCAGAAACGCGATACCGCCGCCGGGAAACGCCGGAAGGCTTCGGCCCAAAGCTCAAGCACGGCAGCAGAGAACGTCCT
CATCCGGATACGGCAATCCGGAAAAGCGCCCGCCGGAACCGGGAAATATCCGGAAACGTGAATCGGCTGAAAAAAATCCC
TGCCTCAATGCCAAAGCCATTCCACACATCAACCGCCCGTCCTTTTTCCGGACAAACTGCCTGCCTATTTATTCATCAAG
AGAAAAATGGTGAAAGAAGAAGAAAACGGAACCTGTATCTTGTAACATCACGGAACCACCTGCTTCCCGTACTGTCATGA
>igc_K01186_MH0161_GL0020966_848773_unknown_Lipid_Metabolism
CCTGCCGACGTGAAGGCTGAAATTTTTAAGCATAAGTCGGTAACCGTAGCTATCGACTTTACTCCGAAGGCTGCGCCTGC
TCAACCCGCGATGCTTATCGCTTCCTCTAACAGTAAGGGACAGGACTTCTTTGGCGTAGTGACGCGCGAGACCAATAAAT
ATGGTGTGCAATACGTGGGTAACAGTCACAAGGAAGGCTGGTACACACAACATGGTAAGGACCTGACGAGGCGCAGCCAG
ATTGTGATCACGATGAACAGTGAAACTGAGGCTTATCATTACTACTTCAATGGAAAGGCTGACCGTAGCGTGTCGGGTTT
GGGCGAGTATGGTTACCGTACCTTCGGCAATGTACCCAGCGCAGACGGCCTCTACCTGGGTGGTGTGGTTCGTGAAGGCA
AGACAAATGAATACCCCTTTAAGGGAACGATTCACTCCGTGCGCGTGTGGAACCGTGTACTCTCAGCTGACGAGGTAGCC
GCTCTGACTTATGATAAAGAAGAGCAGAAGCCCGCAGGCACTTACCAGGTAGACCTGAACAATGGTAAGTTCGTACAAGG
TAATCAGCAGGGCACTTGGAATCAGGTATGGCAGAGTAATGCCACCAATCCAGCCTTGCAGCTCAATGCGGGACACAACA
ACATGACGAAGGACGCTCAAGGTAATCTGCTTGCTTACGTAGGTATGTATTCCCCTGAAACCTATACGCTGAGTGTGCCC
GTGGGCTACGCTGTGACAGGATTCTCTTTTGATGTGGTCAACCACGAACACAATGAGGCTATCGAAGTAGCTTGTGGTAC
GACAAAGTTGACTACCAATAATACCGTACAGCATTTTGCTGTGAAGGGCTTGAAGGAACAGACGGCTTCCTTTACTCTTA
AGGGGGCTAACAAGGGCTTGAAGCTGACGAAGTTCTATGTAACCGTTGCCAAGGGCGATTATGTTGTAGAGGAACAGTTT
GAAGTATTCCCCACGCTCAACAGTGGGGCTATTCCTTACCGCATTCCGGGTATAGCAACAGCCAAGAATGGTGATGTGAT
TGCCGTAGCTGACTATCGCCATTCACGCCAAGATATTGGCTTTGCCGGTAGTGCTAACGGCCGCATTGACCTTCATGCTC
GCGTAAGCCACGACCATGGTAAAACTTGGGACGACATTACGACCATTGTGGAAGGTCAGGGCAAGAATGCCAAAGATCCG
TTCTACACGGGTTTTGGCGACCCCTGTATCGTAGCTGACCGTGAAACTAACGATGTACTCGTGTTGAGTTGCTCGGGCGA
CATTTCTTTCCCCAGCGGTACGCGCGAACATCACCAGGGCATAGCCCGTTTTGTAAGTACTGACTTCGGTAAGACTTGGT
CTGCACCGACGAACCTCGCAGAAAGTATCTATTCGCAATTTGACGACTCCAAGCGTGGTCCTATCCGTGCCATGTTTATC
GGTTCGGGTAAGATTCACCAGAGCCGCTACACGAAGGCTGGTAGCCATTACCGTCTTTACTGTGCCGTATTGGTGCGTGA
TGTCAATGCCACGATGTGTAACTATGTACTCTATTCTGAC
>igc_K01186_MH0161_GL0046180_3633910_unknown_Lipid_Metabolism
ATGTATCGTTTTTTCTCTATTTTCTTTCTCGCTTTAAGCACGCTCTGTGCCTCGGCGCAAACCGTTCTGTTTCATACAGG
CGACAGCACAGGCTACCCCTATCGTATCCCTGCTATTGCCAAAGCTCGAAATGGCGAACTGATTGCGCTCTCAGACCTTC
GTCCTTGCGGCGGTGACATCGGTTACGGTCGTGTAGACATCGTCGGAAGAATCAGTCGCGACAACGGAGCAAACTGGAAC
CCGGCATTCAAACTGCTGGAAGGAACTGGAAAGGGTAAAGACACTGGATATGGCGATGCTTGTCTCGTAGCCGATCGCAA
ACGCAACGAGTTGCTCTTGGTTTGCGTGTCAGGCGACGTTCCTTACTGGAAAAGCAGTCCGCAAAACCGCCAGCGCATGG
TGACCCTCCACGCAACCTACGATAAGAAGGGAAAGCAATGGAACTGGGATAAGCAGGTGACTGACATTACCTCACAAGTA
TACGACGAATTGCTGAAAGGCAAGATCAATGGTCTCTTCATGGGCTCAGGCCGCATCTGCCAAAGCAGCCGTGTCAAGGT
GGGCAAATACTATCGCCTCTATGCTGCCCTTTGCACCCACAAGGGCAATTACGTAATCTATTCCGATGACTTCGGACGCA
ATTGGGGATTGCTCGGCACTCCCGAAGTAAGCTGTGCTCCGAAGGGGGATGAACCGAAATGTGAAGAGCTCCCTGATGGA
AGTGTTTTGTTGAGTTCTCGCAAGCACGGAGGTCGC
>igc_K01186_MH0161_GL0048857_643851_unknown_Lipid_Metabolism
ATGAATAAACTTTCTACACGACTTTCTACCCTTGCCGTGGCCATGAGCTGTGCGATGAGCGGTTGGGCAGATGATCCGTT
TAAGGTGACGACCATCGAAAATGGTCAGTTTGCTGCAAACACTACTTGGTACACCTTGACCATTGGGGGAAACATGCGCA
TTTCGAACAATGGTAACAGTGAATACATTCGTTTGGGCGGTGCATTGACCGGGGCAGACGGTGACCTCTGGTGTGTGGTA
AAAGACGGCGAAGGTGCTTACAAATTCTATAACAAAGAAGGCGGCACCACGAAGTCTTTGATTGCCCCGACGGAAATGAA
AGGCACTACGGGTGGCGGCTCTTATGCTATCGTGGGCAGCCTGGAGGGTAAAACCGGTTATACTGACAGTTGGCAGGTGA
CACCTTCGACCGCTGCGAATTTGACCCACGGTTTCTTTATCAACGAGAAGGGACACACTAATAATAAACTGAATAACCGC
GACGGTAAACTGGCCTTCTGGACGGGCGGAGCTGATGCGGGTTCGACGATTGTCTTTTCTGCAATCAATACGAGCTTCAC
GGTCAACATGAGTACGGGTACATTTACGAAGTCGAATCCTGCCAAGACGTATGCTTCGGAGTGGAAGTCAACGGCTACCA
ATCCGCAGCTCACCGTTTCTACGGAGCAGAATGACTTCGGCAAGACTGCTGACAATGGGAACCTCGTTATTTATTCGGGT
GGTGACGGCAATAACAACGTGACACTTTCGGCAGGCGTAGGCTACAAGGTGACGGGTTACTCCATTACCTTTAAGAATAA
AACAGCGGGAACTGCCAGCCCCGAAAAGTTTACGATTGCCGGAAAGGAATATACGGCAACGGATGAAGCGCAAACGGTGA
CGGTAAAGGACTTGGACGAAGTAAGCACGACTTTCTCTACCAAGGGTAGCAACAAGGGTGCTGAAATTACCAATCTGACG
GTTCAAGTTGTCCGCTCCTTTGCACAAGTTGAGGCACAACAAGATATCTTTATCTACGACTCTTCCGTTCCTCGTCCCTA
TCGTATCCCTGCAATTGCTTGTGCAGCCAACGGCGACTTGATTGCGATCAGTGACTATCGTCCCTGTGGTAACGACATCG
GTTATGGTGAAGTAGACGTGAAGTGCCGCATTTCACAAGACAATGGCAAGACTTGGGGTAAGGAATTCTTCCTTGCGAAC
GGTATGGGTGACAACAACGGCGGAGAGGTTTGGAAGACGGGCTTCGGTGATGCCGCTGTCGTAGCAGACGCTGAACGTAA
CGAGGTGCTCGTTATGATGGTTTGTGGTAAGACTGTTTGCCACAATGGTAACTATATTCCGGATGATCCGGCGAGCAATC
CGAACCGTGTAGCACGCGTACGCGGTACGTATGACGAAGCTACCAAGCAGTGGAAGTGGACGGCTCCCGAGGAAGTGACG
GAGTCTGTTTACCGCATCTTCGTGGATGAGAACAACAAGCCTACGGTACAGTCACTCTTCATCGGTTCGGGTCGTATCTG
TCAGAGCCGCGTGATCAAGGTAAAGGATTATTACCGTCTGTATTGCTCAACCTGGACGAAGAATGGTGGTAACCGTGTGA
TTTATTCGGATGACTTCGGTGCTACCTGGCACGTACTGGGTACGTTGGCAGACCGTCCTGCTCCCGGTGGTGACGAACCT
AAGTGTGAGGAATTGCCTGATGGAACGGTTGTCTTGAGCAGCCGTATGCGTGGTGGACGTTTC
>igc_K01186_MH0161_GL0165746_4769286_unknown_Lipid_Metabolism
ATCGCTCCCATTCCCTCGGGAGCGGACGAACCCAAGGCCGAAGAATTGCCCGATGGTAGTGTAGTCATCAGCAGTCGTTG
CAATGGGGGACGCTATTATAATGTGTACAGCTTTACCAATGCAAAGAAAGCTGAGGGTAGCTGGGGCTCGGTAGCCTTCT
CGGGTAAGAGCAACAACGGTGTGACAGCGGTTAATAACTCCTGCAACGGGGAAATCTTGATTCTCCCTGTAACACGCCGT
GCAGACCAGCAGCCGCTTTACCTCGCTTTACAGTCTCTTCCTTTCGGCAGTGGTCGTGCCAACGTCGGTATTTACTATAA
GGAACTCGCTTCGTTCGATGATTTCTGTTCAGCCGATTCATTGGCAGCCAACTGGGATGGCCGTCACCAGGCTTCACGCT
TGAGCTCGGCTTACTCTACGATGACACTCCAAGCCGACTCTACGATAGGCTTTGTATATGAAGAAGATACGCATCGTACC
AACGGTGGCGGTTATACCATTGTCTATAAAAACTACAGTTTGGAATACCTGACTGACAGCTTGTATAGCGTACGTGCAGA
AGAGGACTGTGCTGACTGGTTCAAGGCTTGCGGTGAA
>igc_K01186_MH0163_GL0021264_1420714_unknown_Lipid_Metabolism
ATGAACAAATCCATCCTTAGATTTGCCTTTATGCTCTTAGTAAGCTTCCTGTTCATCGTTGGCACAAAGGCACAAACGGC
GGGCGCAGCCATCTCCAAGGCGAACCTGCCTACACCTGTAACGGTGTTCGAAGACCCTTACCAGGGCATACCCGTTCGCA
TCCCAGCCATGACCATCACACGCGACGGCGGCGTGATAGCCATGGTCGACTATCGCCACAACTTCTCCGACATCGGTTGG
AACTCAGGGGGCACCTATCGACTCGACATCCTCATGCGACGCAGCGACGATGGCGGACGCACATGGAGCCCCATCAACAC
GGTGGTGGAGGGCCGCAAGGACTTTGGCTACGGCGACCCCAGTGTGGTGGCCGACCGCGACAGCGCAGGGCTCATCCTCA
TGCAGGCTGTGAGCGGCAATGTGCCTTACGTGCACGCCACGGCCAAGAATCCGCAGCATGCCATGTTCTTCCGAAGCACC
GATGGCGGCAAGACGTGGGACAAGGGACACGATGTGGCTCCAAGCATCTACAACCTCTATCGCGACGAGCAACCACTGAC
GCAGGAGAAGGGCTTCTTCCTCACGTCGGGAAAGATTACCCAAAGCCGCATCATCAAGAAGGACAAATATTACCGCCTCT
ACATTGCCCACCCTGTGCTGCACGTGGGAACATTCGTCATCTACAGCGACGACTTCGGAAAGACATGGCAGGTGCTCGGC
GGTGCGGCAACCATTCCCGGTCCCGATGGCGATGAGTCGAAGGTCGAGGAGCTTCCCGACGGCAGCGTGCTGCTCAGTTG
CCGCAAGTTCAGCAGCCTCGGTCGTCGCTTCAATGTGTTCGTATATAAGAATAAGAAGCGCGCTGAGGGCGCATGGTCGG
AGGCCAAGGATGCCAAGGCGCTGGCCAACTGCACCCGTTGCAACGGCGATGTGGTGGTGGTGCCGGTGCGCCGCACCATC
GACGGTCGTAAGACATGGCTCGCCATTCAGTCGCTTCTGCAAAGCAAAACGCGCGACCACCTGGGCTTCTACTATCGCGA
AATACCACGTCGGGGGGCCGACCTCGCACCCGCTTTGGCCGACAACTGGCAGCGCGGTGTGATGATCCACGAGGGAACGG
CGGCCTATTCCACCATGTCGGTGTTCGACGATGGCACCGTGGGTATCCTCTATGAGGCCGACCTCGACGCCAACAACACA
GGTTACAAGATTCTCTTCTCGCGTCTCTCGGTGAGCCAGATCACAGGTGGCGCCTATGAGGCGATGCCCGCCAAGTAA
>igc_K01186_MH0163_GL0033303_376720_unknown_Lipid_Metabolism
GTGGTTGACGCTGGCGCCAACAACATGAGCATAGCCAACTCCAACGCCACCCGCATACAGGCCTTCCGTGGAACAACGGA
GCCACAGAGCTACACCATCAGCGCCGGCGCCGACTATGCCATCGCAGCCTATAGCTTCGATTTCGTGATGTCAGGAACCA
CCGCCATCACGCTCACCGACGCCGCTGGCCACAAGTACACCTCAAAGTCGACGGCGCAAACCGTCGATTGCAAGGACCTC
AACGAGCGCTCCACCTCGTTCCAACTCTCAGGAGCCAACGCCGGAGTGGACCTCACCCATTTCCTCGTAACCATCCGCAA
GGCCGCCGTTCCCGCTGAGCCTCAGGTGGAGATCTTCACCACGCCAACCACCCAAGCCATTCCTTACCGCATACCCGCCA
TCGCTACGGCATACGACGGAACAGTAGTGGCCGTGGCCGACTACCGCTACAGCCGTGTGGACATTGGCAGCGGCCGCATC
GACCTCCACATCCGCCGCAGCCACGACAATGGCGCCACATGGAGCGAACCGCAATATATCGACGAGGAGTTCATCTATTC
CAAGTTCGACAAGAGCGCCTACGGTCCCATCCGCGGATGGTTTGTGGGCAGCGGAAAGATTTGCCAGAGCAAGACCACCA
AAGTGGGCACCCACTACCGCCTTTACTGCGTGGGAAGCAGTTGCCGCCAAGGTAGCAACGAAACCGCCAACTGGGTACTC
TACTCCGACGACTTCGGTAAGACGTGGCTGTTCCTGGGCGGATGCGACGAGAGCCCTGTGCCAGGTGGCGACGAGCCGAA
AGCCGAGGAATTGCCCGATGGCAGCATCTTGCTCTCAAGCCGATGCACAGGCGGACGCAACTTCAACATCTTTACCTTCT
CCGACACAAGGAGCGGACAGGGCACATGGGGACAAGTGGCGTTCTCGGGAAGCGGCAACAAGGGCGTAACAGCACTCTCA
AACGCATGCAATGGCGAGGTGTTGCTTGTGCCCGTGACCCGCAAGAAGGACAAGAAGACGATGTTCCTGCTCCTCCAGAG
CTTGCCTTTCGGTAGCGGACGCGCCAACGTGGGCATCTACTACAAGGCGTTGGAGTCGCTCGCCGACTACCGCACGCCCG
ACGCCATCGCCAAGGATTGGGACGGACGCCATCAGAGCTCATACATCAGCAGCGCCTACAGCACCATGACCTGGCAGAAG
AACAACACCATCGGCTTTGTGTATGAGGAGGACACCTACGGCACATCGGGTGGTGGCTACACCATCATCTACAAGAACTA
CTCCATCGAGCAGATCACCGATTCGGCCTTCACCTACAACCCATCGGTCAATGGCGACAGCCTCACCGCCCTGGGCATGG
GAGCCGTGGTCGACGACGTTACCTCAACCGACAACGTGGGAACCATCGTGGGGCAATACACCCCGGAGGCCGCCCGCTTG
GTAAACGACGCTTACAACGAGTATGCAGCCCATCCGTCGCGCCAGCAATACGAGCGCCTCAACGGCATCATCGGCTCAGC
GCCTCGCGTGGAGATGGGCTTGGAGCGCTATTACACCCTCCGCAACTACGGACGTGGCGCAAAACGCTATGCGCTATATG
CCAACAACGCCACAGAGCTCAGCGTGAGCACCAACCGCAAGGCGGGGAAGGCCATGTGGTGCATCGTGCCCACGGCCGAC
GATCCCGAGGTGTTCTATCTGGTAAACAAGGCGCACCCCAAGAGCATGGTAGGACCCACGCTGGCGGTGGAAAAGCGCAC
GGTGCTCACCAGCAACCCGAAGGAGGCGGGCCGATACCGCATCGTGAGCACCACGCAGGGACTCAGCAAACTGCAATGCC
TCAATCCCACCAACGCCACCTATCCCTTCCTGCATCTTGCCGGCGACAACGTGCGTATCGTACCTTGGTTGGCTTCGTCG
CCCGCCAACAACGCTCCGTCGTTCTGGTACATAGAGCCCACCGACGTCATGACGGGCATCGAGCACATCACCCTTCCGCT
CAACCCGAACGCCGCCGCAACCGCCGAAGCCTGCTACGACCTGGGCGGACGAGCCATACAGCAGCCGCAGAAAGGACAGG
TCTACATTAAGGGAGGGAAGAAACACGTAGAGTAA
>igc_K01186_MH0167_GL0065029_757994_Parabacteroides_Lipid_Metabolism
ATGAATAGAGCATTATTATTTACAATCCTTTCAGGTCTGTCATTATCCTGTACGAACTATACAGACAACATTTCCATGAC
AGCAGAACATCCGGTACTTCCCGTTCTTACCATGAAGGAAGCCAACCCTGTCTTCAAAATTGAACTGATAAGACATCAAA
CTGGCGATAATTATTCATTACAAAAATTAGAAGTGGACCTTCATGGCACAACAGATATCGACGATATTGAAAGTGTCGGT
CTTTATCATACCGATTCCAAAGGAATGATCGATACCAACAAGCCGGTTCTCCAAACAGTATCCGCATCTGAAAAAGTTGT
TTTCAATACAGATATTTCAATTGATACGGACACCTTCCCTTTTTGGGTATCCTTTAAGTTAAAAGACAAAGTCGATCTCA
GCCATCGCTTTAAAGCAAGCTGTACTAAGATAGAGACAAATGAAGGAGAGATAAAAGTGCCTGTAACAGCTTCATCTGAA
CTTCGTGCAGGAGTGGCCGTACGCCAGCACAAGCAAGACGGCGTTCACACGTCTCGTATCCCAGGGTTAGCAACATCTAC
AAAAGGAACATTGTTAGCAATCTATGACGCCCGCTACGAAAGTCCACGCGATTTACAAGGGCATATGGATATTTGTCTGA
ATCGCAGTACAGACGGAGGGCAAACCTGGCAACCTATGCAAGTAGTCCTGGACATGAAAGATTGGGGAGGATTACCTGAA
AAATACAATGGAGTCAGTGATGCCAACATCCTGGTAGATGAAAACACAGGGGATATTTATGTAGCCGGCCTTTGGATGCA
TGGAGTATTAGATGGAAAAACAGGGGAATGGGTGTCTGGAATGACAAAAGACAGTACCCGCTGGATACACCAATGGCGTG
AAAAAGGCTCTCAGCCTGGGTTTGGAGTAAAAGAGACCAGTCAGTTCCTAATTGCAAAAAGTACCGATGACGGTCAAACC
TGGAATCCCCCTGTAAACATAACGGAACAAACCAAACGAAAGGAATGGTGGCTATATGCCCCTGCACCGGGACATGGGAT
TACACTACAAGACGGAACTCTCGTTTTTCCGACACAAGGACGAGATAAAGACGGACATCCATTTTCCAATATCACTTGGA
GCAAAGACGGTGGTAAAACCTGGAGCGCCAGCAATCCGGCTTTTACAAATGTAACAGAATGTATGGCCGTACAACTATCC
GACGGAAACATCATGCTAAATATGCGTGACAACCGTAACCGGGGAAACAAAGAGGAGAACGGACGGCGTGTCTGCATCAC
CTCTGACTTAGGGAAAACTTGGACAGAACATCCCACCTCACGAAAAGCATTAATCGAACCGACTTGTATGGGTAGCATAC
ACAAACACACTTATCACAAAGACGGACAAAATAAATCAATCCTGCTTTTCGTCAACCCGGAATCCTATTCGGAGCGTAAT
CATATCACACTGAAGATTAGCTATGACGATGGAAAGACCTGGCCTGAAAACAAGAAAATCCTATTGGATGAATATAACGG
ACGCGGCTATTCCTGCATAACCTCTGTAAATGAAAACACAATCGGTATTTTATATGAAAGCAGCCAAGCCGATATGGTCT
TTCAACAAATCAAATTGGAAGAATTACTGCCCTAA
>igc_K01186_MH0170_GL0043053_705044_unknown_Lipid_Metabolism
ATGGGATTTTTATTATTGAATGTTATCTTTACAATTAACTTTATCTATACTATGAAGAAGCTGATAATATTACTTTTCTG
TTTGTTGTATACAATTTCGATGCTTCGGGCTGCGGATACCATTTTTGTACGGGAGACTCAGGTTCCTGTTCTGATAGAAA
GAATGGATAATGTACTGTACTATTTGCGTCTGGATGCAAAAGAGAATAAAGTATTGAATGAAGTCACACTTGATTTTGGG
AAAGAGGTTGATCTCTCTGAGATTCAGTCGATAAAACTGTACTATGGTGGTACGGAAGCGTTGCAGGATAAAAATAAGGA
GCGTTTTGCTCCCGTAGAATATATTTCAAGCCATACTCCCGGAAAGACTTTGGCGGCAAATCCATCCTATTCCATTAAAA
AGGCAGAAATAACCGGATTAAAAGGTCGTGTTGTTTTGAAGGCAGATCAAAAACTGTTTCCAGGAATTAACTTCTTCTGG
ATTAGTTTACAGATGAAACCGGAAGCTCTGTTGGATACTAAAATAACATCGTCTGTTGCTTCTGTTACGTTGGATGGAAT
GAAGGCACCTTTGAATATTGTTTCGCAACAGGGGATTGAGCACCGTATGGGGGTGGGGGTACGCCATGCCGGTGATGATA
ACTCGGCTGCATATCGCATCCCGGGGTTAGTGACTACCAATAACGGGACTTTATTGGCTGTATATGATGTGCGTTATAAC
AGCAGTGTCGATTTACAGGAACGTGTTGATATAGGATTGAGTCGCAGTACAGACGGTGGAAAGACATGGGAAGAAATGCG
TTTGCCTTTGGCTTTTGGTGAAACGGGTGGGCTGCCTTCTGCTCAGAATGGGGTAGGTGATCCTTCTATATTGGTGGATA
CAAAGACCAACCATGTATGGATAGTTGCCGCATGGACACATGGCATGGGGAATCAACGTGCTTGGTGGAGTTCACATCCG
GGGATGGATATAAATCATACTGCGCAGCTTGTTCTGTCGAAGAGCACAGATGATGGTAAAACCTGGTCAGCGCCTATAAA
TATAACAGAGCAAGTGAAAGATCCTTCCTGGTATTTTCTGTTGCAAGGTCCCGGACGGGGAATAACGATGGAAGACGGTA
CTTTAGTTTTTCCCACGCAGTTCATAGACTCCACACGTGTGCCGAATGCAGGTGTTATGTATAGTAAGGATAGAGGTAAA
ACCTGGAAAATGCATAATTATGCCCGTACGAATACAACGGAGGCGCAGGTTGTCGAGGTAGAACCGGGGGTGCTGATGTT
GAATATGCGTGATAACCGGGGCGGTAGCCGTGCCGTAGCAATTACGAAAGATTTAGGTAAGTCATGGACTGAACATGAAT
CTTCACGTAAAGCATTACAAGAACCGGTTTGTATGGCGAGTCTGATAAGTGTAAAAGCGAAAGATAATGTATTGAATCGG
GACTTACTCCTGTTCTCCAATCCCAATACGACGAAGGGGCGGCATGATATTACTATTAAAATGAGTCTGAACGGAGGTAT
AACCTGGCTTCCGGAACATCAACTTTTGTTGGATGAGGGCAGTAACTGGGGATATACTTGTCTCAGCATGATTGATAAAG
AGACTATTGGTATTCTTTATGAGAGTAGTGTAGCTCATATTACGTTCCAGGCAATAAAGTTGAAAGATATTATCCGCTAC
TGA
>igc_K01186_MH0173_GL0055738_4503242_unknown_unknown
ACTGTGTATCCCCACGGCCACGGCAAGGGCGCTGTTTTCAATAAAATAAGCGCGGACGGCGGGCGCAGCTACACAAAAAA
TATAGCCTCTCCGCCCGAGTCGTGGAAAAAATCGCTCGAGACACCGACTGTCTACCGCCTCGAATTTTCGGACGGCACGC
CGGATAAATTGGTTCTCATTTCCGCCAACTCCAAGTGGCCCGGAATGGATACTCCCGGCGGCTTCAACTGCTCCGTCTCC
TGCGACGAGGGCGAAACATGGAGCGAGTTTGAAACATTTTATTCGCGAGCCGACGGCTATAAGCTTATCCCGATAGTCGC
CATGGCGTCGCTTACGAGGCTCAAGGAGAACGGCAAATTCGTTGACAAATGGATGGGCTTTTTCCACGACGGCAATTTTT
ATAATTACAAGACGATTTTAAGCTTTACCCCCGACGGACGCGTTTGCTGGAGCAAGCCGGAGAAGTATTTCGCCGCCCAC
AGAGACGCGGAGCTGCGCTCGAATATGTGCGAGGTCGAGGTTATCAGGAGCGATGGTGGAGAGGGCGACGAGCTCTGTCT
CATCTCGCGCTCGAACACCAAGAAAGAAAATTCGCTTATATCATTTTCTCGCGACGAGGGCAAAACATGG
>igc_K01186_MH0175_GL0022465_5203106_unknown_unknown
GTGCATCAGGTGCAGGCAGTGGAAACAGCCCCAGGCAAAGTTGTCGTTTCGGCAGGCCAACACAGTCTGTTCCACAAACT
GATTCTTCTGGATGTCAACTGGTTCTATGAGAAAGAGAGAAGTTGTGATTTCAGCGAAGGACTGGCTTGCTGGTCGGCAT
TCCGCTACTATAAAGGCATTGTGGGACACTGCTGCTACAATCGGCAGGAAGTTCCTCTGCTGGTGAGTCACCCCGATGAC
CCGCAACGCAGAGTGATGCGTATCGGATATACACCCAACGACTCATTGGTAGATGATGCAGATGGAGCGGTGTGGAATTT
CCCTGCCGCACGAAACGGAGAAGTTGGCATGCGCTTCAGACTGCATGAAACATCCAAGCCCATCAGGCTCATCCTGAACG
ACCGATGGTTCAATTCCACTGACAGTGTGGCTGCTGCCGAAGGACTGTATGTGGTCTCCATCAGCCGCAAGGATTTAGGT
ATAAAGGACAAACGCTGGCACGATGTGGTGGTGAAATGGGAAGAGAACAAGCCCGCATCCGTGTGGGTG
>igc_K01186_MH0175_GL0059968_1683480_unknown_Lipid_Metabolism
ATGAGAAATAAAATATCCCTATTGGCTGCGTTTGCCGCAATTCTTTTGTCCGGTAACGCGTTTGCTCAGACCGTACTATT
CGAGACCGACTCAACCAACACCTGTTATCGCATCCCCGCCATCGTGAATGCCAAAGATGGTAGCGTGTTTGCTTACAGCG
ACTTCCGTCCGTGCCGCACGGATGTGGGTGGCGGCGTCATCGATATAGTGGCAAAATATAGTACAGACTATGGCAAGACT
TGGAGCGAAGAACATACTGTGGTGAAAGGCGGTGGCAAAAACGAACCCTTCGACATCGCTCATGGCGACGCCGCTGTGGT
CACCGACCGCAAAACCGGAGAGATGATGATGATGTGTGCTTCGGGGAACGTGTGGTATTGGGAGTCGACTCTCGACAATC
CCAACCGCGTGGGACGATACTACAGCACCGACGGCATAAACTGGAAGGGCGAGGAAATCACAGACCAAATATACAAGCTG
ATGAACGGTGCTGTGCATAAGCTCTTTTTCACCTCCGGAAAAATCTGCCAAAGCAGCAAGATAAAGGCGGGCAAATATCA
CCGCATCTATTCGGCATTGTGCACAAATATTGGCAACGTGGTGCTCTATTCCGACGACTTCGGTCGCAATTGGAAGCCAC
TCGGTGGAGTCGATGCACGTCCTGCACTCTACGGCGATGAAGCTAAGGTTGTGGAACTGCCTAATGGCGACCTTTTGCTT
TGCAGCCGCTATCAACGTGGAGAAGGCCGAATATTCAACATCTTCAAGTATAACGATGCCAAGAAGGCTGATGGCAAATG
GCAAGAGCCAGTAATGCTCGACAAGCAATACAAATCGGCTATGTGCAACGGCGAGGTGATGATGGTGAATGCCGTACGCA
AGTCCAACGGCAAAAAAACCAATGTTCTGCTCTTCTCAGTGCCTATGGACAGCCAGCGCAACTACGTGGGCATATACTAC
AAGGAATTGGCCTCAGCTACCGATTACGCCTCACCAGTTTGCTTCACATCGGGATGGAAGGCTTTCCGCGTGAGCAACAC
CGACTCTGCCTACTCCACAATGGAGCAGATGACCAACAAGCGCATTGCCTTCTTCTATGAGGAATCATACACAAACGGCG
GATATGATATGCTATTCCGCGACTATTCGCTCAGCGAGATTACGGGCGGAGAGTTTGAGGCAAAGTGA
>igc_K01186_MH0176_GL0128068_444106_unknown_Lipid_Metabolism
ATGAAAAGATTGTTTTCAATAATATCCACGGTTATGCTTCTGCTCGCCCCGGAATTCGTTTCCGGCGGGCAGATGATGAC
CGGAGACGCGGTCTTCCGCAAAGGGGAGAACGGCGTCCACACTTACAGAATCCCGGCCATTGTACAGACCAAGGCCGGAA
CTGTGCTTGCTTTCGCGGAGGCCAGGCACAACAGCGGTTCAGACACCGGGGACATCGACCTTGTGCTCAAGCGTTCGACC
GACGGCGGGAAGACATGGGGGCCGATCATCACTGTATGGGATGACGCCGAGAATGTCTGCGGGAATCCGTCGCCTGTCGT
TGACCGTGTCTCGGGAAGGATCATCCTGCTTTCGACATGGAATAACGGGAAAGATCCCGAGAAGAAGATCCACGCCAGAG
AGAGCATTGACACCAGAAGGGTGTTCTGCATGTACTCTGACGATGACGGGCTTACATGGTCAAAACCCAAAGAGATCACA
CGGTCAACAAAGAAGGGCGGGTGGACATGGTACGCGACCGGTCCATGCCACGCCATACAGTTGACATCCGGAAGAATTGT
CGTTCCTTGCGACCACGGCACCTTCATTGACAGCAAGACCAGTGTCTCCGGCTCACACGTCATCTACTCGGACAACGGAG
GCAAGACTTGGAAATTAGGCGGAATCCTCAACGTCGGAAACGAAAGCACAGTGACAGAACTTGCCGATGGAAGTGTGATG
CTGAATATGAGGACAGACAGAGCCGGCAGGGAGGAGCACGGCTACGGCAGACTGGTGGCCGTAAGCCATGACAAAGGGAA
AACCTTCGGTGAGCCATACTACGACAACGGATTGATCGAACCTGTCTGCAACGCCAGCATCATCAACTACAACACAGATG
GGACGCCGGGCGAGAAACTATTGTTCTCAAATCCTGAGACAAAGAACAAAAGAAGGAATATGACCATCAGGATGAGTCGG
GACTCCGGAAAATACTGGGAAAGGGTCTGCACCCTGACAGAAGGCCCGGCCGCATATTCGGACCTTGTGATATTTCCCGA
TGGCGATATGGGCATTCTCTATGAGTGCGGTGAGACCAATCCCTATGAAACGATCACATTCGCCAGAATCCCGGCCAAGA
CCTTTAATCCCGAGGCCGACAAGACTGTGCTTCTTTATCCTGAAGGGCAGGACACGGACAAAGGGATTGTTGAGAATGGA
GAGACGGTCACTCTCGGGCCTGGTGAGTCCAATGGGATAACAGAAGCCGAAACGCGCAACAAGTACGGCAATGTAAGCCT
GGTCGGCGACAAAGCACGAATGGAATTCTACTTCCCGGAGAAACCAAACGGGCAGATGGTTGTGGTTTGCCCGGGAGGTG
GTTATTCGACAGTCTGCGCCATAAAGGAAGGGGAAGATGTGGCCAAATGGATGAACAAGCGCGGTGTCACGGTCTGCGTT
GTCGTGTACAGGCTGCCAAACGGACATGCCAAGGTGCCTCTTACAGATGTTCAGAACGCATTCCGGTACTGCAGGAAACA
TGCGGCCGAATGGGGAATATCCCAGATCGGAATCATGGGATTCTCAGCAGGAGGTCACCTTGCCGCGTCAGCGTCTGTCC
TGTTCACAGACAGCATCACAAGACCAGACTTTTCCGTACTCATCTATCCGGTCATTGATCTTGCTCATCATGAGGGGACA
AGGAAAGAACTGGTAGGAGATGACAACGTGCTGAAAGAAAAATATTCATTGCAGAACCAGATAGGTGAGGACACACCACG
GACATTCATCGCCCTGTGCCAGGACGACAAGGTGGTCAACCCGAAAAGCAGCCTTCTGTACTACAACAGCCTTCTGGATA
AAGGGATAAAGGCAGAGATGTACATTTTCCCGACCGGCGGGCACGGATGGGGATTCCTCAACGAGGAAATCTCCGGACGC
AAGGACGGTCTGGCAGGCTACAGGAATATATTCGGAGAATGTCTCGGAAAATTCCTCGACGAGGTAAAGAAATAA
>igc_K01186_MH0179_GL0011063_4846714_unknown_Lipid_Metabolism
ATGTTTGCAATAGCAGTAAGAACTACCCAAGAATGGGGTGGTCCCTTGAGTAACTATGTATGTTACTCTGACGATGGAGG
TGACACTTGGAAAGTCTCAAAGAATGCGGCAGATAAAAATGGAGATGAAGCCAAATTAATAGAACTAGATAATGGTGATA
TATTAATGAGCATTCGTAATCGAGATAAAGGAAAACGAAAATTCTGTATTTCAAAAGACCGTGGCGTAAACTGGGGAAAC
TGTTATTTACAAAAAGACATTAATGACCCAGCTTGCAACGGAGATATTATTCGCTATTCTTCTGTCAAAGACGGTGCCGA
CCAAAGCATTCTTCTTCATTCCATCCCTGACGATGAAAAAATCCGGCAGAATGTATCAGTTTTGATTAGCTATGATGAAG
GAAAAACATGGCCAATGAAAAAAAAGATTTGCAAAGAGCTATCTGCCTATTCTTCCATGACTGTATTAAAGGATGGAACG
ATCGGGATTATTGTAGAGGAGGGGAAATGGGACTCTGAACTATCTGGAGAAGATGGTTTTCAACTCTGGTTTATGCGCTT
CCCATTAGATTGGCTGATGATAGAATAA
>igc_K01186_MH0181_GL0061282_768286_unknown_Lipid_Metabolism
ATGAGAGTATTCTGCTATTTCTTGCTGTTTATAATATTGTGTGTTGGGAAGCTGAAGGCTGCTGATACTGTTTATGTACG
TGAAACACAAATTCCTATCTTAATCGAGCGTCAGGATAATGTGTTGTTTTATTTGCGTTTGGATGCCCGTGAGTCTCGAA
AGTTAACTGAGGTTTCTTTAAACATTTCATCTCAGAACCTTTCGGAGATAGAATCTGTGAAATTGTATTATGGAGGGACT
GAGGCTTTGCAAGACAGAGCTAAGAACAGATTTGCTCCTGTATCTTATGTTTCAGGGTTCAATGTAGGACAAACATTGGC
TGCAAATCCTTCTTATTCAATTTTGTGTGCTGAAGTAAAACGGCCTGCTGGCAGAATAACTTTGCAATGTGATTACGACT
TGTTCGATGGAATAAATTTCTTTTGGATTAGTCTGCAAATGAAGCCTGGAGCTTCTTTGCAGACTAAAATTCAGGCTGAT
TTGTCATGTGTGAAGTTGGATGGGAGAAATGCTCCTGTTAAGATTGTTTCAACCTCGGATATTGTGCACCGTGTAGGGGT
CGGCGTACGTCATGCTGGTGATGATGGAGCTGCCGCTTATCGTATTCCTGGCCTTGTGACTACCAATGAAGGAACCTTGT
TGGCAGTGTATGATATTCGTTATAATAATTCTGTCGATTTGCAGGAACATATTGATATAGGTCTGAGTCGCAGTGTGGAC
GGTGGCCGTACATGGGAAAAGATGCGGGTTCCGTTGGCTTTCAAGAATGTGGGCGGACTTCCTGCCGCACAGAACGGAGC
GGGCGACCCTTGCATTTTGTTTGACACCAAGACCCATACGGCCTGGATTGCGGCTTTGTGGACACATGGATGCGGCAATC
AGCGTGCATGGTGGAGTTCGCATCAGGGTATGACTCCAGAGGAGACAGGACAGTTGGTGCTGACCCGCAGCAACGACGAT
GGCAAGACCTGGTCTGAACCAATCAATGTGACGGCTCAAGTCAAAGATCCTTCTTGGTATCTTTTGCTGCAAGGTCCGGG
TCGGGGTATTACGATGGACGATGGAACATTGGTGTTCCCCATCCAGTTTATAGACTCTACACGTGTGCCTAATGCGGGGG
TTATGTACAGTAAAAATCAGGGCTCAACATGGGAAATTCATAATTTGGCCCGTACCAATACTACTGAAGCCCAGGTGGTT
GAGGTAGAACCCGGGGTGCTGATGTTAAATATGCGTGACAATCGTGGAGGTAGTCGTGCGGTGGCGACAACGTCTGATTT
GGGCAAGACTTGGGTGGAGCATCCGTCTTTCCGTAAGGCGTTGAGGGAGCCCGTTTGTATGGCCAGCCTGTTGCGCATTC
CTGCAGCAGACAATGTGTTGAATAAAGACCTGTTGGTGTTCTCTAATCCTGATACAACCAAAGGCAGGCATCATATTACG
ATTAAGGTAAGTTTGGATGGTGGAAACACCTGGCCGCCTGAGTATCAGCTGATGCTGGACGAAGATAAAGGATGGGGATA
TAGCTGTCTGACCTTGATAGACCGTGAGACTATCGGCATCCTTTACGAGAGTAGCGTGGCTCACATGACGTTCCAGGCAG
TGAAATTGCAGGATTTGGTCAAGTGA
>igc_K01186_MH0181_GL0112576_2910790_unknown_Metabolism
GACGGAGTTTTCAAGACAGGAAGCGAGGAAGCGAAGCTCGCAGGACTGTCAGGACTCGACAGCACGAACGTTCCGGCGGC
CAAAGGCCCTATCATTGACAAGAAAGTAAGCAAGAATCCTGAAGGCTGGCAGCGCAAGGCTTGCTGGAATCCGGTGGTTT
ACCAGATACCCGGCGGCGACCTTGTGATTTACTTTAAGATAGGAAACAAAGTGGCCGACTGGACCGGATGGATGATACGT
TCAAAGGACGGAGGCAAGACTTGGAGCAAGCGCGAACCGCTGCAAAAAGACTTCCTCGGCCCTATCAAGAACAAGCCAAT
ATTCAATAAAGGACGAATAATCGCGCCGACCAGCATCGAGGAAGGCGGCTGGAGGCTGTATTTCGAATATTCCGACGACA
TGGGCAAAACATGGAAACGCACCGACTACGTGGCCATGGACAAAGGAATAAAGATCATACAACCGGCCATCATGATATTG
AAAGACGGCAGGCTGGCCGCCGTGGCACGCACACGCAACGAGCACGTAGGCATAACCTATAGTTCAGACAATGGTGAAAC
ATGGTCGAAGATACAACTCATCGACGTGCCCAACAACAACAGCGGACTTGACGTAGTGACCCTGAAAGACGGCCGCCACG
CAATGATATGCAACGACCGCCCCGTGCCCAAAGGCATAAAGAACGGCAAAGGGCCGCGCACACCGCTGTCAGTCCTCATA
TCCGACGACGGCATCAACTGGCACCACTGGGTCACTCTTGAAGACTCGCCCATAAGCCAGTATTCTTATCCTTCAATCAT
CCAGACGGAAGACGGCAAGCTGCACTGCATTTACACTTGGCGCAGACTGAGGGTAAAACACGTTGTGCTGGATGTCAATA
AGTAG
>igc_K01186_MH0182_GL0048907_599847_Akkermansia_unknown
ATGAAAAACCTGTTGTTTGCGTTGTTTGCCGGTTCCGTCTGCTGCTGTTATGCCCAGCAGAACGCCGCTCCCGCTCCGGA
GCCTGAAATTGTCGCTACGCCGCCGTCCGATGCCGGACGCGGCCTCATCCGCGTGAACTCCCGTGAAATCCGCTATTACT
CCGGCACCCGCAAGGAACCGGACTACCTGGTCAGCAAGGACAACGGAAAGACCTGGGAAATGAAGGCGGCTCCGAGCGGC
TACCCGCCCAACTATGGAGGCATTCCCAAGGAATCCCCGGCGATTGCGCGCAACCCCGTGACCAGGGAATTCATCCGCGT
GCAGCCCATCGGAGGGTTCATCTTCCTCTCCAAGGGAGGCCTGGACGGCAAGTGGTTTGCGGTCACGAACGACGGCAAGC
TGGAGGAAGACTGGAAAAATCCGGAGAAGCAGAAAAATCTGAAAAAACTGGGCGGCATCATGCGCACGCCCACCTTTGTC
AACAAGGGCAGGAGGGTGATCGTGCCGTTCCATAACATGGGCGGCGGCACCAAGTTCCATATTTCCGACGACGGAGGCCT
GACCTGGCGCGTGTCCAAAAATGGCGTTACCTCTCCCAAGCATGAAGCCAGGCCGCCCCACCAGGGCGTCAGGTGGTTCA
ACAATGCCGTGGAAGCCACAGTGCTGGAAATGAAGGACGGCACCCTGTGGGCGCTGGCCCGCACCTCCCAGGACCAGGCG
TGGCAGGCTTTCTCCAAGGATTTCGGTGAAACATGGAGCAAGCCGGAGCCGTCCCGTTTCTTCGGAACCCTGACCATGAA
TACGCTGGGCCGCCTGGATGACGGAACCATCGTCTCCCTGTGGACGAACACGATGGCCCTGCCTGAAAACGCCACGGCAG
GCAACGGCACGTGGGAGGACGTGTTCACCAACCGTGATTCCCACCACATCGCCATGTCTGATGACGAAGGAAAGACGTGG
TACGGCTTCCGGGAAATCATTCTGGACGAACACCGCAACCATCCCGGCTATGCCACCCTGGACGGTCCGGAGGACCGCGG
CAAGCACCAGAGTGAAATGGTGCAGCTTGACAAGAACCGCATCCTGATTTCCCTGGGGCAGCACAAAAACCACCGCCGCC
TGGTCATCGTGGACCGCCGCTGGGTGGCTGCCAAAACGCGTTCCACGCAGACGGGCAGGGACCTGGACGGCCAGTGGACC
ATCCATACCTATATCCCCCAGAAAAAAGGCCATTGCAGCTATAACCGCAAACCCTCCGCTGAACTGGTGCCCGACCCCTC
CGGAGGTGGAAAAAAAGTGCTGCAAATCAAACGCCTGAATGATCCAGAACTGGTTAATGAGAAATCCAATGTGGATTACC
AGAACGGGGGCGCCACCTGGAACTTCCCGAACGGGACCACGGGGCTGGTCAAGTTCCGCTTCCGCGTGGCGGACGGGGAC
CAGGCGGACGATTCCGGCCTTCAGGTTTCCCTGACGGACCGCTTGTTCAATGCCTGTGATACCACCACGAAGGATTACGC
CCTGTTCACCTTCCCCATCAAGCTGAAGCCCGCGCCCCATCTGCTGCTGGGCATGAAAAAAGTTCCTTTTGCGCCCGGCG
CGTGGCATGAAATTTCCATTCTGTGGCAGGGGCCGCAGGCTGTGGTCTCCCTGGACGGGAAGAAGGCCGGAACGCTGAAA
ATGGCCAATCAATCTCCCAACGGAGCCAGTTACATCCATTTCATCAGCACCGGTTCCAAACCGGATGCCGGCGTCCTGCT
GGATACGGTGAACGCCCGGGTGAAATAA
>igc_K01186_MH0185_GL0047763_166634_unknown_Lipid_Metabolism
ATGGCTTGTTTGCTGTCATCGGCACGAATGATGGCTGATGATACTCCCATTACTTCTGTTCCCTTTAACAAAACCGACCT
GACAACGGGACAGTATCGCATCCCCTCACTTGTACGAATAGACTCAAAAACGCTCATAGCCTTTGCTGATCTTCGCTCAG
GAAGCGGTGATGTGGGCGCAACAGACGGTCATACATCCATAGTGGCCAAGAAATCGACTGACAATGGAGTCACTTGGGGC
GAGCAAATCACTATTCTTGATGCATCCAAACAGAGCGACGCCAACTTCAAGTACGGCGATGCCGCAACGGTGTACGACCC
CGACAGCAACAAGATACTGCTCATGTGCTGTGGCGGTACGGTGGCTTACAAAAATTCAACAACCGATAACCCTCTGCGCA
CATACATGGCCACGATAGATCCGGACAAGCTTGGCACTGTGGAGCCTAAAGATATAACCTCTACTATTTATGGACTTTTC
AGTGGCACCGGCCTCACCAAACTGTTCCCCACAAGCGGTGAGATGTGCCGCAGCAAGTATATCAATAAGGGCACTAACAA
CCGTATCTATTTGGCATTGGCTACCAATATAGACGCCAAGGTGATATATACCGACGACCTGGGCAAGACGTGGCAGGTGC
TGGGAGGCGCTTCTACGCAAACCATGTATCATGCCAACAACTATACGTCTGATGAGACCAAGTGCGTGGAGCTGCCCGAC
AAGAGCGTGTGGATAACCTCTCGCTTTAATGGAGAAGGCAGAAGCCGAGGCTTCAATGTGTTTACTTATTCGGACAATAC
CTATACCAGTGGAACGTGGGGAGCTCTCAACAGCCCTAACTGTGAGGCTACGCCAGACGCCAACAACAACAACTTCAGAA
TGTCGGCCAGCCGTTGCAATGCCAGCCTGGTGATTGTGCTGGCACGCAGAGTGTCTGACAATGCGAATGTATATATAGCA
CTCCACTCCATTCCTTATGGCGAAATGGGGACCAATCCCACATTAAAGGTAAAGACATATACCGACCGCAAGGACTTGGG
CATCAACTGGAAGGTGCTCAAAGACCGCAATGACTTCACAACCATGAACGATCAGGATGTTAAGGCAAAGAACAATAAAA
ATGAGGAAGTTGATGTGAATGGCTCCCACAAGTTGCTGTCAGGGTGGAACAACTATCAGCTCAACAGCGACTATTCGGCT
TACTCTACGTTGCTCGACAATGGCAGCGATGGTGTTGACCTGCTCTTTGAGCATACCACAGAAAAAGGAAATTACAGCAT
TCAGTACCAGCATCTGTCGCTATCTACCATAACCGGCGGTGCCTATACCTATGCCACTGACTTGGACAATGATGCTTACA
TGAACGTGAACGTGATGCCACTGCCGGGAAGTGTATATCTCATCAAGGCACGATATAAGGATTCTAAAGGCAATATCACC
GAAAGTTATCTGCACAGCGGTTTCGTTCCTATCACATCTAATGGCGTTACTAAAGATGGTGACGCTCTGCTCACGGCATC
GCAGAAAAAGGGCACAGATGTGCCTGATCCCACCTATTTCTGGACCTTCTCACAGGATGCTGGCACGAGTTCGCCCTATT
TCTCAAGCTATAACGGAGACGGATACATGGGATGGGGCTCTGGTGGAACAGACTATTGGACCAATACAGAAGCCAATACC
ACCATCTGCACACCTTTTTACAACAAAGCCTTTACTATCAAAGCCTTTCCTCATAAGAGCAAACTGATAGAAAAAGCAAA
AGGTGTAACGGCTTCAGACGTCGATGGATATTCGTTGGAGTATCTGCATACTAAATTTGGTAATGACCGTTTTATGGCTG
TGAAGAGCGACGGAACGACGGTGAATTGGGTCCTCAATACGGGCAATTCGCTGACAACAGGATCCGGTCATTGGACCACA
GACTTGATTTTTGTTAAGGTAAGTCCATCAAACACGGATGATCACGGCTCATTCAATGCCCCCACATTCAGCCAGACAGG
TTATCCTATTACCTTTGCCAGAAGTGAGGATGACTGCGACGCCTATAAGCAGGCAGTGAAGAAAGGCACGGATAGCAACT
TCGACTTCAATTATTATGCCACTCTCCGTGCACCGTTTGCCCTCTATGTGCCCTCTGATGTGAAGGTTTACAAGCTCACC
AGCGTAGATGTGGCCAACGAGAAACTCACATTGGAGGAGTATACCACGCTTCCTACCTATGATGGCAAAACCATCATACC
GCGCGAGACTCCTGTCATCATGCAGTTGGCAGGCACAAGAGGCAACGGTCAGACATCGGTTATCCGATATTTTGACCTGG
CTCCTGGTCAGCCTTTCGAAGCACCTGATGCTAATGGTACAAATCCTACGACCAAGCTCAATGGTACGTTGGGAAGAGAA
GTGCTATCTTCAGACACTTATCAGAGCGTAGAACAAGGCACGGGCTCGTATGTCTACTATCTGTTGGGTAAGGTTAACGG
CTACGTGGCACTCTACAGACTGGGCAAGAACAGCGATGGCAAGTTTGCCATAGCACACAACAAGGCCTACTTTATGTTTT
CTACACATGGTACTACATCGTCTAAACCCAGCTTTGCAATCAATGTAGAGGATGGTGAAACAACAGGCATAACCGTCGTT
GGGCAGACATCGCAGCGCGTTGAAGATGGCAAGGTTTATGACCTTAACGGTCGCTTCCTTGGCTATTCGCTCAGAGGGTT
GGCCAGTGGAATATACATTCAGAATGGTCGGAAATACGTAAAATGA
>igc_K01186_MH0185_GL0087365_2535578_unknown_Metabolism
GCTGCATACGGTCCGGTGAAGGTTCGCAAGTCACAGGATCTGAAGAAATACCAGTCGCAGATAAGCCAATGGCACTATGA
CTATTACAATAAGGCTCTGAACGACACAACGAAACTATCGCCGAATTTGCGCCGCCTGGCTTGTTGGAATCCCGTTCTTT
ACACCATGCCCAATGGAGAGATATGGTTGTTCTACAAGGTTGGAGCCAACATAAGTGGCTGGACGGGATGGCTGGTGAAG
TCGAAGGACGGCGGAAAGACATGGTCTGACCGCGAGGCATTGCCCAAAGGCTTTCTCGGACCCATCAAGAACAAGCCCGA
AATCATCAACAACCGGCTGGTTTGCCCGTCGAGTACAGAGAGCGACGGCTGGAGATTTCATGTCGAGATATTGGATTTGG
CCACCGGAAAGTGGAAGTATGTCGGACCCGTAGATGCTGACTCTTGCGCCATAACAGATGATGTTGAGCCCACCACAACC
GATATGGCTCATCCCATCTATAAGCCGGGAAAGGGGCCAAAGCCTATTTACAGCATCCAGCCTTCTATATTGAAGTTGGC
TGACGGCAGGCTGCAGGTTCTCATGCGCACGCATAACGGCCGACTGGCTCAGTCGTTCAGCAGTGACGGAGGCGACACAT
GGAGCAAGGTTACGCTCTCCAGCTTGCCCAGTACACAATCGGGCACGGATGCCGTAACGCTGTCTGACGGCACGCATGTA
TTGGTTTATAACAACTTCTCCACCCTTCCCGGCACCAAGAAGGGCCCCCGCACTCCTCTTGATGTGGCCATATCAAAGGA
CGGACAACACTGGAAGCATGTGCTGGCATTAGAAGATAGCCCCATCAATCAATACTCTTACCCGGCTGTCATTCAGGGAA
CCGATGGCAAGATACACATCGTTTACACCTGGCGCAGGCAGCGTATAAGCTATAAGTGCATCTCCCTGCCAGCCGAATAA
>igc_K01186_MH0187_GL0044692_741712_unknown_Lipid_Metabolism
ATGAAGATTTTCTTTACCTGCCGCTATCTGGCACTCCTGCTCATCCTGCTCTGCACCCCTCGCCTGCAAGCATCGGAAGC
CGACACCGTACGCATCCGCGAAACCCGCATTCCTCTCCTCATCGACCGGGCAGACAACGAACTGTTCTACCTGCGTATCG
ATGCCCGTCACAGCAAGGTATTGGAGGACATCACCGTAACCTTCGGCCCTAAAGTCAACCTGAATGAAATAGCAGCCCTG
AAACTGTACTACGCCGGTACGGACGGCGTGCAACGCAAAGGTAAAACGTTCTATGCTCCTACCTCCTACCTGTCGCGCAA
CAATCCGCCTTATACCCTCAAGGCCAACCCGTCGTATTCGGTACTGAAGGATACGGTTGCCTCACCACGCAGAACCGTTA
CCCTGAAGGCCGGACAGCCGTTGTATCCGGGTGTCAACTACTTTTGGATCAGTCTTCAACTGAAGCCTGACGCTTCGCTG
ACCTCGCGCATATCAGCATCCATCATCAAAGTCAGGACCGACTCGGGCACAGCTCCCCTGCAATATGCACTGCCTGCGCC
ACAGCAACACTTCACAGGCATTGGCGTGCGCCATGCCGGTGACGACGGTGCTGCCGCCTACCGCATTCCGGGCATCGCCA
CCAGCAACAAGGGTACGCTGCTTGGTGTTTATGATATACGCTACAACAACAGTGTCGATCTGCAGGAACACATCGACATC
GGCCTCAGCCGCAGCACAGACGGCGGACAGACGTGGGAGAAAATGCGCATCCCCATGAGCTTCGGCGAATACGGCAACCT
GCCGAAAGCCCAAAATGGTGTAGGCGACCCAGCTATCCTGGTGGACCGCCAGACGGGTACCATCTGGATTATGGCCGCCT
GGACACACGGCATGGGCAATCTGCGTGCCTGGGGCAACTCGGGACAGGGAAACGAGCTGAACGAAACCGCCCAACTCGTG
CTGACCCGCAGCGACGATGACGGGAAAACCTGGTCGGCACCCATCAACATTACTTCGCAAGTGAAAGATCCCGAATGGTT
CTTCCTGCTTCAGGGACCCGGACGGGGCATCTCCATGGAAAATGGTACGTTAGTCTTTGCCGGCCAGTACATCGGTGCCG
ACCGCATCCCCTGTGCCTGCATCATCTACAGCGAAGACCATGGCCAGACATGGCACATCAGCCAACCGGCACGCAGCAAC
ACCACCGAAGCACAGGTGGCAGAAGTAGAACCCGGCGTACTGATGCTGAACATGCGCGACAACCGCGGCGGAAGTCGTGC
CGTAGCCACGACCCGCGACATGGGACGCACGTGGCAGGAACATCCGTCATCGCGCAAGGCACTGATCGAACCGGTCTGCA
TGGCCAGCCTCATCCATGTGCCCGCTGCCGAAAACGTGCTGAATCGTGACCTGCTGCTCTTCTCGAACCCCAACAGCACC
AAGAACCGCAACATGATCACCCTGAAAGCCAGTCTTGACGGCGGGCTGACCTGGCTGCCCCAACATCAGGTTCTGTTGGA
CGAAGGCAACGGCTGGGGTTACTCCTGCCTTACCATGATCGACCATGAAACAGTGGGCATCTTCTACGAAAGCAGCACCG
CCCACATGCTGTTCCAAGCCATCAAACTGAAAGAAATCATCAAGGAATAA
>igc_K01186_MH0188_GL0137771_20858_unknown_Lipid_Metabolism
GTGAAAAGTGCTGATTCGCGCGGAACGGAAAAAAAGAAAGGAAAGAGGCCTATGAAAAAGAAAAAACTATTGGCGTTTCT
TCTCGCGGCAGCGATGGTCTGCCAGAGCGGACTGACAGTCTTTGCCCAGGAACCGGGCAGCATCGATGTCTCCGGCGCTG
AGGTGCAGGCGGATGATACTGCGGCAGAGCTGGAGTGTAAGACGTATCTGGAAGAGGAGCGTACCTATAATGGCGAAGCA
GATTCCAGATACGCGGTCCCGGAAGAGGATCTGGAATTTATTAACGACCTGGGGAGCGCTACGATCACCGTGAGTTTTAA
GACAGAGAGTAGTGGTCTTATGGCGCTGGCGGCGGTCAATTCCACTGTACATACGAACAGTTATATCACCCTTTATGTCA
ACAACGGGAACACTCTGGGAGTTGAGATCAGAGACGCTTCAACGAATATGACAAAGGGCTACACTGCAAATGTAGGAACT
CTGAACGACAATGAATGGCATACGGCGACGTTCGTTATTGATGAAGGCGTCGGCTACAAGCTGTATTTTGACCAGGAGAT
GGTGAAAGAGGTCTCAGAGCCGGAAACCTATTTTACTAAGAACTTAAGCTGGGAGCCAAGCTCAGTGACTTTCGGCGGGG
CGAACAGGATTTCCGGAAACAGTTATCTGTACACCGGAAGTATCAAGAACGCCAAGATCTACAACGGCGTGGCTTCCGAA
GAGCAGATCATCAGAGATCACGGCGGCGTGGTGCTCGAGGATCCGGTCATTACATATGGACGAAATGTATTTGACGGCAC
GAACGACGGGATCGTTGCCAAGGATGAAGATGCGGCGGCAATCGCAGGACTTACCCAGGGAACGTTTTCCTTCGCGTATA
AGCTGGACGACTTGTCGAACAAGCTGAACGGACTTTTCTCCCTGTCGGAGAAAGGGGCTGAGAACGGATACGGAGCATTT
TACGTGAATCCGTCAAATGGCAGGATCGGGTTCGAGGTAAGAGACGGATCAGGACATCAATATGTGACGGTTCCGGACGG
AGCGGCAAACAATACGGACTGGCATACCATTACAGTATCGTTCAGCGGAACACAGGCGGCATTCTATTTCGACGGAGAGG
CAGTCGGAACAGTGAACGCGGCAGGCGTGCTCACAGGAAGTACATGGACGGCGGACAGTGTGTCCATCGGCGGGATACAG
AGGACAAAGACAGATAAATGGCCGTTCAGCGGCACGATCAACAGCGTCAACATTTATGATTATGTATTAAATGCCGATGA
AGTGCGCCAGCTGAATAAGGATACAAAGCCGGAGGACCTGCCGGAATATGAAGAAGGCGTTATCAAGACGGAAGAGTACG
GTATATTTGATATGGGCGACTACGGTTCGTTTAACTACCGTATCCCATCTCTCGTGACGACGGCGGACGGCGTTGTGATC
GCCGGCGCGGATCAGAGACACGATCACTGGTCAGACTGGGGCAATATCGACACCGTAGTCCGTATGAGTACAGACCAGGG
ACAGACATGGAGTGACCTGACGACAGTGATCGATCTGAAATCACAGCCTTATGACACCGGAACACAGTCCGCATTCCTGA
TCGATCCGGTCATGATCGCCACAGAATCAGGACGTGTGTGGATGATGGTAGACATGTTCCCGGAATCTACCGGATTCGGT
TCTATCTCACAGGCAGGCAATGGATTTGTCGAAGCTGAGGACGGCAATATGTATCTGGAGCTTACCGATGCTGATGGAGC
AAAGTACACACTCCGCGGCACAGAAGTCTATGATGCAGACGGAAACAAGACAGATTATACAGTGGACGAAGGTTCGGCAG
AGAACGCGTACCACAACAAGGGTGATCTGTATGATAATGGCGAATATGTAGGAAATATTTATCTCAGCGGTCAGAATACT
GGAAATGATTCCGCACCGCTCCAGATTCTCAAGACATGCTATCTGTGGCTGACCTACAGCGATGATAACGGACAGACATG
GAGCAATCCAGTCAATATCAGCGGCATGGTGAAGGAAGACTGGATGAAGTTCTGCGGTACCGGACCGGGATTCGGCATTG
AGATCCAGAACGGCGAACATGCAGGACGTCTCGTGTTCCCGATCTACTATACGAACAACGGCGGCTTCCAGTCTTCCGCA
TGTATCTACAGCGATGACGGCGGCGTGACATGGCAGCGCGGAATGTCTCCGAATGACGCGAGAGGCGAGGGAATGGGAGA
TTCCCAGAATCCGAACTTCTCACAGCAGCTCACAGAGAGTCAGATCATCGAGCTGAACAGCGGCAATCTGCTCCAGTTCA
TGAGAAATACAGGCGGCAGCGGCCTTGTGGCAGTGTCCAGGAGTACGGACGGAGGCGCTACATGGAGCGCACCGGTCAAC
ACCCAGGCGACAGAGGTTTACTGCCAGCTGTCAGTGCTCCACTACGGCACGACAGAGGACGGAAAAGACAGAGTGATCCT
GTCCAACCCGGGCGGCTCCGGAAGAAACAACGGAACGCTCAGGATCGGAGTTGTGACTGAGACAGACGACAGCTTCAGCA
TCGAGTGGACAGAATCCAAGATGTTCTCACTGGGAAATTATGCATACTCCTGTCTGACAGACATGGGCGATGATATGATC
GGCCTGTTATATGAAAAATCAAATACGATCAAGTTTACATCATTTAACCTTGACTTTATCACCAGTGAAGTGAACCTGGT
CAGCCCGACGATCACATCTGTGACCTATACGGTTGAGAAGGAGACAGATCATCTGTTTACACTTCCGGGAGATAAATATG
TATTTACTGTAAATACAGACCAGAATGTGATCGCAGAGGGCGCTCCGACATTCCGCTTCATGCTGGACGGAGAAGCTCGT
TACGCGGATTATGTATCCGGCGGAAACAATGACAAGTCAGTCGTATTTGAATATGTGGTGCAGGAAGGCGATGAAGGACA
GATCGCTTACCGCGGACCGAAGATCATCTCTGACGAGAACGGTTCTGTGAGAAATGAGGCAGGTCTGTCCGTCAGCGCTA
TAGATACACAAGTAGATTTCGGTTACATCGGAGTAGATCCTTCCTATGACGGATATGATCTTCCGCTGGACAACGCATCT
GCGACAGCCGGATCCAGCCAGTCAGGCCAGGGACCGGAGAAAGCGCTGGACGGTGATACATCGACGCTGTGGCATTCACA
GTGGTCCGCAGGCCACAACCGCGCAGACCACTGGTTCGTGATCGATTACGGCAAGGAATATATGATGGACGGCCTTCGCT
ACCTGCCGCGTCAGACGGGGGGCACGAACGGCATTATCACGGAATACAAGATCGAAGTCAGCACAGACGGAGTGACGTAT
ACAGAGGCGGCGACAGGAGAATGGGATTCCTCTACATCCTGGAAGACGGCAGACTTTGAGCCGGTGAAGGCGAGATATAT
GAAGCTGACAGTCCTGGATGCGCTCAGCGTAGAATCGGCAAATGATTATGCGTCGGCGACAGAGATCCGTGTGACAGGCA
CAGAAGCGCCGACAGAGCCGGCGGACAAGACAGATCTTGAGTCGCTTATCACATACTCCAGGGAACAGATGGAGCTTGAA
GATTATCAGTATGTAGTACCGGCTGTAAAGACATTATTCGAGGCGGCTCTTGCAGAGGCAGAGGCTGTATATGCAGATGA
GGACGCTGCGCAGGCAGAGGTAGACGCAGCTTATGACGAACTGCTTGAGAAAGTACATCTGCTGGATTACAAGGGAAATC
CGACAGAACTGCAGGTAGCTTATGAACTGGCAGCTGCCATGGATCTGAGCATCTATACAGACGAGAGCAGGCAGGTGATG
GAAGAAGCGATCGCAGCAGCAGCGGAAGTGCTGGCCAATGAGAACGCTCTCCAGGCAGAGATCGACGAGGCGCTGAACAA
CCTGAACGCAGCGAAGGATCAGCTTGAGCTGAAGGCAGTCGACAAGAGCGAGCTGGAGAAAATGATCGCACTGGCGGATG
AGTATGCAGGCAAGATCGGAAGCTACACACCGGAGTCGGCAGAGGCATTCCAGGCGGCATATGACGCGGCGAAGACAGTA
TTTGAAAATGCAGAAGCATCTCAGGAAGAAGTGGACAATATAGTCGAAGTTCTTCAGAAAGCGATCGACGGACTGGAGCT
CGCAAAAGAGATCTCCACAGCAGTCCTTGAATATGCATTAGCGCTTGCAGAGACAGCAGACACGGAGGGCGTGCTTGATT
CTGTAGCAGAGATCTTCAACAACGCCAAAGCATCGGCGCAGAATATCCTGGAAAGAGTACAGGCAGGCGATGCGTCCGTC
ACTCAGGATATGGTAGACGAGAGCTGGCAGAACCTGATCAAGGCAATGCAGTACTTAAGCTTTAAGCAGGGAGACAAGAC
TGACCTCCAGAAAGTCATCGACCTGGCGAACTCACTGGATCTGAGCCAGTATCTGGATGAAGGACAGCAGGCGTTCAACG
ATGCACTTACAGCGGCAGAAGCAGTGCTGGCAGACGGCAATGCAATGCAGGATGAGGCAGACCAGGCTTGGAAAGCACTC
CTGAAGGCTATGAGCGAGCTTCGCCTGAAACCGAGCAAGGACGCTCTGAAAGACCTGATCGCTTCAGCAGAGGGCCTGAA
CACAGAAGGCGCAGATGAAGAGACTGTTGCGGTATTCCGCAGCGCGCTTGCAAGAGCAATGAGCGTATTGGAAGATGATC
AGGCGACAGAGGCTGAGGTAGCTTCGGCAGAGAAAGAACTGAAGTCAGCGATCGATCTGATGCTTGCATCGACAGATGGA
AGCACAGACGGCAGCGGCCAGTCAGGAACAGGAAATGCAACTTCCAGCGGAAGCCAGAACAGTGGATCGAATGCAAGCAA
GACATCCACGTCGGGAAGCAAAGCGGTGAAGACAGGCGACAGCATGTTACCGATCGCAGGAAGCGCGGCAGCGATGGCGA
TGGCAGCAGCAGTGATCGTCCTTCAGAGGAAGAAACGCAGCTAA
>igc_K01186_MH0188_GL0172077_1252781_unknown_Lipid_Metabolism
ATGGGCAACAAAAGCCTGATTTTCTGCGGCAACAGCCCGGAATTTCTTGACGAGAAATTAACCAAAGAAAGCACGGCGGC
AAACGGCGGCACGGCTTTCAGAATACCAAGCCTGATTAACGCAAACGGCACATTGATAGCCGCCGCAGACAAGGCTTCCT
GCGGAGCGGATTGGGGCTACATAGAGCTTGCCGTTCGCAGAAGCGAAGACGGCGGCAAAACTTGGAGCGATATTGAATCC
GTTGCCGTGCCTCCCGCCAGAGAAACAAGAAAAAGCGCCGAGTGTTATGCCTCTGCTTTTTACATTGATCCCTGCATGGC
TCTTACAAACGACGGTGAAATAATTATGATTGCCGATTTTTGGCCCGAATGCATGGGTATTCACAAAAAGAAATTGCTTG
ATAAAAAGAAAATCCCCTACGGTCTGCTTGACGATCAAATGGTGCCGCTGATTTATGACAGAAACGGAAGCTTTTACTAT
GTTAAGCCTGACGGCACAGTGCTCAACAGCAAAAAAGAGCAAACAAATTACAGTGTTAAATCCCCCACAGGTTCTCTTTA
CAGAGATGACGAATACCTCGGCAACATTTATTTAAACGGTGCCATGGGAAAAAATGAAGAAAACGCAAACACAACCTTCG
GAGCGCCGCTTAAAGCGCCGAAACGCTGTTATGTTTTCATGCTTAAAAGCAGCGACGGAGGCAAAACCTGGAGTGAGCCG
AAAGACATAACAAATATGATTCTTGAGGAAACGGACGGAACATTCCTCGGCGTTGCTCCCGGAGTAGGTTTAACTCTTGA
AGACGGCAAAGTTGTTATGCCGCTTTACACTTTAAAGAACGGCAGTGTTTCGATTTTCACAACAGACGGCGGAGAAACAT
GGCACAGAATGCGGCGCAATCCATACTGCCAAACCACGGGTGAATGGCAAATGATAAGCGCACAAAACGGAAACATAATC
GGAATAGGCAGGCAAAACAATTTTGGGAAAACGCCGGTTTGCATTTCGGAAAACGGAGCAAAAAGCTGGCTCAAATGCAA
AAAAACCGCTTTAAATGCACCGAAATGCCAAAAAAGCATAATAAGCGCAGGCGGATATGTTTTTTGCTCGCACCCATCAG
GAAGGCAGCGTGAAAACGGTGTTATTTCAATCGGAAAGCCAAGAATGATAAAGGGCAGCTATTCACACATTGATTGGTTT
AAGGATATTGAAATCAATAACGGATTCTTTGCATACTCTTGCCTTGCTCAAATTGACGATGACACAATCGGGGTGCTCTA
TGAATCGCAGCCGAGCAGCTACATTGAATTTCAAACCTTTAAAATAAGCGAAATAACAAAGTGA
>igc_K01186_MH0189_GL0005568_775246_unknown_Lipid_Metabolism
ATGCTGGCATTGAGCAGCAGTGTGTATGCCGCCGATACGTTGTTTGTTCGCGCTCCGGAAATACCGGTTTTGACTAACCA
ACAAGATAATGCTCTTTTTGAAATCCGGGTAAACGCAGATAAGGGAGATGTTTTAAATCAGTTAGATATAAGTCTGGATG
CAGAAGATTTGTCGGAAGTTGAAGCTGTCCGCCTTTTTTATAGTGGAACGGAAGGAGTTTCCCGGAGAGGCGTGCATTTC
AGTCCTACTGATAACCAGAGTTATTCTTCACCTTCTGTGTTGTTAGGGAAATCGGGACAAGCAACCTTGAAAGAAGTTTT
TGCGGATTATTCGGTCAAACAAGATGAAAAGTCTTCTCCAGGCAAACGATTGGCCTTAAGTAGCGAACAGCCAATGTTGA
AAGGAATCAACTACTTCTGGGTTAGTTTACAGATGAAACCTAAGACGCAACTTTCACATACAATCACAGCAGCAATTGAA
TCAGCTGAAATAAATAAAAGTAAAGCTGTGGTGGCAGGAAATAACCTTTCACCCAAACGGAGAATGGGCTATGCCGTGAG
AAGTGCTTGGGATGACGGAGTTGCTGCCTATCGAATACCGGGAATCGTGACAACAAATAACGGTACTTTGGTCGGATGTT
ATGACGTGCGTTATCATAGTTCTGTTGATTTGCAGGAGAAGATTGACATAGGAGTAAGCCGCAGTGAAGACAAAGGGCAG
ACTTGGGAACCTATGCAAATCGCTATGACTTTTAAAAATGAGGGTGGATTGCCTCATGCACAGAATGGAGTGGGAGATCC
ATCAATTTTAGTGGATGAGCAGACGAACACTCTTTGGATTGTTGCTGCTTGGTGTCATGGAATGGGAAATCAACGTGCTT
GGTTTAATTCCCGTCAGGGCATGACTCCGGATGAAACGGCGCAATTGGTCCTGGTGAAAAGTACCGATGATGGAAAGACA
TGGAGCAAGCCAATCAATATAACGAAACAAGTGAAAGATCCATCTTGGCATTTCTTGTTGCAAGGCCCCGGAAGAGGTAT
TACAATGCACGATGGCACATTGGTTTTCCCTATTCAATTTATTGATTCGGAGCGGATGCCTCATGCCGGAATCATGTATA
GTAAAGACCGGGGAGAAACTTGGGCTATCCACCAGCCGGCACGTTCAAATACGACAGAATCACAAGTGGCGGAAATCGCT
CCAGGTGTGTTGATGCTTAATATGCGTGATAACAGAGGTGGTAGCCGGGCTGTATCTATTACCAAGGATTTAGGCAAAAC
GTGGGAAGAGCATATCTCAACCCGTACAGCATTGCAGGAACCTGTTTGTATGGCAAGTTTGATACATGTTGATGCTAAAA
AGAACATTTTAGGCAAAGACCTTTTGCTCTTCTCTAATCCGAATACGACAGCAAATAGAAACCATATAACCATCAAAGCA
AGCTTGGATGGCGGTGTGACATGGCTCAAGAGCCACCAAATATTGTTGGACGAAGAAGATGGATGGGGATATTCATGTTT
GACTATGGTTGATGAAGAAACCGTTGGCATTTTATATGAATCCAGTGTTGCACACATGACTTTTCAAGTAGTTAAACTAA
AAGAGCTTGTGAAGGAGTGA
>igc_K01186_MH0189_GL0052604_4646439_unknown_unknown
CTTTATTTTTCATCCGATGAAGGAACGACATGGACAGGACCGTTCGAGACGCCGCTGACCGGAATTGTGCCGGACAAACT
GATCGAACTGCCCAGCCGCCGGCTGATCGTTTCCGCACATTGCAGCACCAACGGAAAACTGGCGCAATTCATGCATTATT
CCGATGACGGGGGACAGACCTGGAGCGGACGCATCACCGTGGCGCAGTCGCCGGAATTCAATTTATGCGAAGTTTCCATG
CTGCCGCTCGGCGGCGGTGTGATCGCCGCATTTATGCGGGAAAATTCCTCGCTCGGCTATGACTGCAAAAAAGTGATTTC
CCGTGATGACGGCGAAACCTGGGGAAGAATCATTGATTTCCCGCTGCCCGGATGTCATCGTCCGACAGCCGGAATGCTCA
ACGATGGGAAAATTCTGATCACCTACCGTTTCCATCAGGGGGGAAAAGGCTGGCTCGGCAGCTGGACGCAGAATTTCTTC
GCCGCCATCACAGACCGCGCCTCGGTGCTGGCGGAAAACCGCAACGATTCCTCTGTCCGGATCCTGCCCGTTGACTTTGA
CCGTTCTCCGAAATCCGACCTCGGCTACTCCGGATGGGTCCAGTTCGCCGAT
>igc_K01186_MH0189_GL0061746_1580652_unknown_Lipid_Metabolism
ATGAAAACATTGTCAAAATATTTGATACTTCCAATGGCACTTCTCTTTCTCTGCGGGTCATCTTCGTGCGAGAAAGAAAT
CCAAAGACCGGAGGTCACTTCCCCTCTCATGCCCGACAAGGGACCGGAAGGGACAAGTGGAACCATAGGCACCGCAACCG
TGAAACAATATACCGTATTTACAGCAGGTGCAGGCAATGAAGTATTCCGTATTCCTTCTGTCGTTACCGCCAAGGATAAT
TCTATTATCGTCTTCGCAGAAGACAGGCATAATAGCTGGAGGGACAAGAGCTACACCGACGTAGTCTGCAAGAGAAGTAC
CAACGGAGGGGAATCCTGGTCCGCCGCCATCAATATTACAGGGACATTGAACAGCGGGGAATATGCGTTCATGGATCCGA
CGCCCGTGGTCGACACGGAAAATGGCAAGATTTTCATTTTCTTTACGAGATGGAATAAACTTAATGCGGATCCGAAGAAC
AACAGGGCATTTATGTCCGTATCGACAGATAATGGTATCAGTTGGTCCACTCCAACTGATATGACAGACGAAATCATTGC
CCCTGACATGTTCAGCAGCGGATTTGGCCCGGGACATGGCATTATGATTTCCGAGGGAGACCATAAGGGGAGACTTGTAG
TAATAACCCGCCAGTCCAATGGCAGCAAAAGCGCAGGATATGCAATATATTCTGACGACCATGGAAACACTTGGAAATAT
GGAGTTGCCACATCAGCGGCAGAGTCACAGATTGCCGAAATCGGGAAAGGTCACTTGTATATGAATCTACGCAGCGGTTC
CAACAGAACTTTTGCTACATCTACTGATGGCGGTTACAGCTGGACTACACCCAACGCAGATAACACATTGCCGATTGTAG
AGGGAGGATGTGAAGCAAGTGTATTAGGTGTCGGTGATGACATGTTGTTCTATTGCGGCCCTGAAAGCGGTCCTGCCATA
TCAGGTCACGATAACAGATATGGTCTGAAATTGTTCAGAAGCGCCGTAGGCGGAGCTGCATGGACGCGCAAACAGGTTCT
TTTCGAAATGGCATCCGGATACTCGGATATGACATTGCTCGGAGACGGCAAACTTGCTGTCATTTTCGAAGCCGGGCCGG
AGAAGGGATTCATAAAGGCTGCCAACAGGGAGCCGGGCTGGATGAGGTTGGATTTCATGGTTCTGCCGGCAGAAATTACT
GACTACAATTATTGGTTTTAA
>igc_K01186_MH0189_GL0068567_775253_unknown_Lipid_Metabolism
ATGAGAAAAATCTTGTTCTTTCTGGCAGCCTTGATGTCTCTGCCTTTCTCGCTTGCCGCCGCGGGTTCCCTCGGTGTGCG
ATGCCCTCGGATCCCGATTCTTGTCGATCGCACTGACAATGTTCTTTTCTACCTGCGCGTTCCCGACGCCAAGCCGGGCG
ACATTCTGGAGTCTGTCACGGTGGAGTTCGGGTCCGGGACTGACCTTAAGTCGATCGCCTCGTTGAGCCTGTTCTACTCG
GGTACAGAGGCAGCGAACCGCAAGGGTCTTCATTTCTGTCCGGTTGAGTATATCTCTTCCTATAACGTGCTGAATACCAG
ATCGGCCAATCCATCGTATTCAGTTCTGCAGGAGCAGACTACCAGGATCGGGCGCAAGGTCTCTCTTCATTCCGGTCAGC
CGATGGTTGAGGGTGTCAACTATTACTGGGTCAGCGTCAGAATGGATCCCAAAGCCTCTCTTTTGACTGAACTGAGCGCC
CGGGTGACCGAGGCCGTCGTGAACGGGGAAAGTGTCCCCATCGCGGACAACTCTCCGGGAGTTGCCAGAAGGTTGGGCTA
CGGAGTGCGCCATGCGGGGGATGACAACTCGGCCGCTTACCGTATCCCCGGACTTGTCACAACCAATTCCGGAACATTGA
TCGGGGTATATGACGTGCGTTGGAACAGCAATGTGGATCTTCAGGAACGCATCGACATCGGTGTGAGCCGAAGCACGGAC
AAAGGACAGACCTGGGAGCCGATGCGTGTCGCGATGTCGTTCGCTGGAGCAGGAGGCCTTCCGTCAGGACAGAATGGAGT
CGGAGATCCGGCGGTACTGGTAGATGAGAACACCGGCACTGTTTGGGTGATAGCCGTCTGGGCGCATGGAATGGGCAATG
GCAGGGCATGGACGAACTCGATGCCCGGAATGGAGCCGGCGGAGACTCCACAGCTGATGCTTGTCCGCAGCGATGATGAT
GGACGCACTTGGAGCGAGCCGGTCAATGTGACCGGACAGGTCAAGGATCCGTCGTGGTGCTTCCTGCTGCAGGGTCCGGG
ACGGGGAATAACGATGAGGGACGGCACATTGGTGTTTGCCATTCAGTTCATCGACAAAGACAGGATGCCGTACGCCGGGA
TAATGTACAGCAAGGATCACGGGGAGACCTGGCATATTCATACCCCCGCCCGCTCCAACACCACAGAGGCGCAGGTCGCT
GAGGTTGAGCCGGGAGTGTTGATGCTGAACATGCGGGACAATCGTGGAGGGTCGCGCGCCGTGATGACGACAGGGGACTT
GGGCCGAACATGGACTGATCACGTGTCGCACAGGACAGCTTTGCGCGAGCCGGTCTGCATGGCGAGCCTGATTTCAGTGC
CCGCTGAGAAGAACGCCTTGGGAAAGGACATACTCCTTTTCTCCAACCCGGACACGACTGATGTCCGCCGCGACATCACG
ATAAAGGCAAGTCTGGACGGAGGCGTGACCTGGCCTTACAAACTGCTGCTGGACGAGGGGTATGGGTGGGGATATTCCTG
CCTGACTATGGTTGATTCCGAGACAGTGGGCATTCTGTATGAATCCAGCGTGGCCAACATGACGTTTCAGACTGTAAAAT
TGCAAGATATAGTAAAATGA
>igc_K01186_MH0189_GL0133571_407245_unknown_Lipid_Metabolism
ATGCCTTACAAGAAGCTTGCCCGTACAATTCTGTTCAGCACTCTTAACGGAGGCATGAACATTCCGCCTTATCGCATACC
TGGCATCACCTGTGGCAAGAACGGCCGTCTGATAGCCAGTGCGGCACGACTTGTTTGCGGCACCGACCCTGGTTTTGGTC
AGGTTGACTGCGTGGTAAAAATCAGTGATGACAACGGCATTACGTGGAGCGAACAGGAGATTGAGGTGGCCGTAGGTGAT
GCTACATTAATAAACAACGTGAAGACTCCGATGGAGGCTGCCTATGGTGATCCGGCAGTAGTCTTTGACCGTGAACATAA
TGAGGCTTTGGTAATGGCTGTGGCAGGATGTACTGTATATACAAGTCCTACTACCAACCGACAGAATCCGAACATGATTG
CGGCCATACGAAGTCTTGATGGTGGCAATACGTGGGAGACGCCCGTTGACCAGACCGAACATATTTATGGGCTTTTTGAC
AGCGGCAAACCTTTGGCGGCTGCTTTCGTAGGTGGTGGCAAGGTTTTTCAGAGCCGCGTGGTTAAAGTTGGCGCATACTA
TCGCCTATATGCAGCTCTTGATGCTCGCCCTGGCGGCAACCGCATAATATATTCGGACGACTTCGGCCGTTCATGGAAAG
CCCTTGGCGGTGCAAGTGCAACACCTGTACCCGATGGAGACGAACCCAAATGCGAGGAATTGCCAGACGGACGTGTGATT
GTTACAAGCCGCACAGGAGGTGGCCGACTGATGAATATCTACACATACAGCAACACTCGTACAGGCGCTGGCAAATGGGA
GGCACAGGTCAAGGCTACAATGAGTGGTCTTAGTGCAAGTCCCAGTTCCAACCCCACCAATGGTGAAATGCTGATTGTCC
CTGCCCAACGCACCAGTGACGGCATGATGCTTTATGTGGCTTTGCAGTCTGTTCCTACAGGCAGCGGACGTAACAATGTT
GGTATCTTCTACAAGGAATTGGCTGATGCCGATGATATCCGTAATGTTACGGTTTTTACCGATGCTTGGGATGGTTTCTA
CCAAGTTAGCTCTACTGCTTCGGCCTACAGTAGCTTAGATCTGCAAGCCGATGATAAAATTGGTTTTTTCTATGAGGAGA
CACTGACCAAATGGGGTGTCAAGCCTAACCCCGTTAGTACCAGTTTTCCCACGGGTAGCGGTACGCACAACTTCGACGGA
TTTGAAAATGTCTACGTGGCTCTTGATCTGGAGATGATTACCAGCGGCAAATATACTGTAAACCGCAATGTGAACCGAGG
CGATTATCTTAAGAATTATTTTAATTCGATTATCGATGAGGCCGATATGCCTGACGATGAAAAGAATGCGGCAAGGGCAG
AGGTGGCCAAACTTTCTAACGACCCTGCTATGGAACAGATTGATGCCATTTATGGTCTGATAGAGGGCGCAGAGCCTGCA
GACAAATGGGATGGAAAGGTGCTTGCATTTACCAATGTTCAGCAAAACAATACAGAACGAACGTTATATATCGAGAACGG
AAAGTTGAAGTTCGCCTCTGCAACGGTAGAATCGCTTGGTGAGAGTGCTCAGTTTAAGTGTACAAAGAGGGAAAACGGCA
AATACAGCCTTTTGAATGAGAACTCTGGATTGTACATGATCTGGCGTTCAAGTGATGCACAGAATTATGGCTACAATAAT
AATTGCGGCACGCTGACTGGTTATAATGCCACCTATTGCGACTGGGTTTTTGCAGACGCAAGCGGCACAAAGGCCAACAC
ATATTATCTTGTCAGCAAGCGCGCTGATGGCTATACCGATGGCTCTCTTGTTATAATGAAATCTGGTGTTTTTGATTCCT
ATGGGGCCTCTGTAGGGTGGAATGCAAACTATAGCAACCTTTTCAGCATCAAAGTCGTTGACATTACGACCGGACTAAAA
GTCGAGACAACAGCAGAACCAAGTGCCAGGGACGGGAAGTATTTGCACAACAATCGTATTGTCGTAATCAGAAACGGTGT
GCACTATGATACATCTGGACGCCGTCACAATTTATCCCAATTTCGGGACCAATTGTAG
>igc_K01186_MH0191_GL0012365_3766686_unknown_Lipid_Metabolism
GGCAAGATTTACAGTAATAATGGTACAGAAGTCAGCGGCTTACAGGTAGATGATTATTTTAATCTTACAGGGACATATAA
TAACCAGTCATACAATACAAATCTGTTTTTCAATGATTCACCGTTTAAGGTATTGAAGACAAGTTATCTGTATCTTACTA
AGAGTACTGATAGTGGAAAAACATGGTCTGCACCGACTATGCTGAACTCACAGGTTAAGAATTATTCAGATAAGTTTTAT
GGTGTGGGTCCTGGACGCGGCTTGACAACAAGACTTGATGATGGAACTGAAAGAATTATCTTCCCATGTTATACTTATAC
GAGTGACGATGGTAATACAAGTGTAATTTATTCTGATGATGGTGGACAGACCTGGACACGGAGTAAGGATATTCCTGAAC
AGACATCAGAGGCAACGTTGACAGAGGTCAATGGAAAAATCTACATGTTTACACGTCATGGTGGTTACTATGGATCTGAG
GATCATGGAACAACATGGGGAGCTAAACAGAATGTTAGTGGAATTAGTTATACAACCTCCTGCCAGATGAATGCGATTAC
CTATTCGAAAAAAATTAATGGCAAGGATGCAATTCTTTTATCAGCAGGAACAAATGGAAGAACAAATGGAAAAATCTTTG
TTGGATTAGTGCAGGGTGATGGAAGCATTAACTGGGCATATAGTTATCAGGTTAATACTGGTGCTTATCAGTATTCTTGT
ATGTCTGAATTAAAC
>igc_K01186_MH0191_GL0160687_1772065_unknown_Metabolism
ATGACCTATGCGAAACTGCCCGGTCTGACCTGGGACGGCACCGTATATGAGAACGAGGAAATGGGCACGCTGGAGGCACT
GCTGCCCACCGGAGGCTACCCCACCGCCCACGCCCCGGCCATGGTGGAGTTGCCCGACGGCGATTTGCTGTGCTGCTGGT
TTGCCGGTACGTATGAGGGCAGCGCCGACATCCACATCATCTGCTCCTGTCTGCCGCACGATGGCACGGCATGGCTGCCG
CCGGTGGATATTTCCAAGGACCCCACCCGCAGTGAACAGAACCCCTCGCTGTTCTACGGCCCGGACAACGCTGTCTGGGC
AATGTACACCGCCCAGCTCGACCGTCAGGCGGGCAAGGACAATATGCAGTACACGGCAGTCGTTCGCTGCCAGAAATCCA
CCGATGGCGGCAAGACATGGGGGGATTACACCACGGTTTTTCCCGAGGAGGGAACATTCTGCCGCCAGCCCATCCAAATC
TTGTCCAACGGGCGCTGGATCTTCGCCAACTGGCTTTGCACCGACTCGGTGGACGGTCTTTCCGGTGACCCCACGGCGTT
CCGCATTTCTGATAACGAAGGCAAGACATGGAAGCTGGTCATGATGCCCAAGAGCAACGGTCATGTCCACGCCAATGTTG
TGGAGCTGGAGCCGGGACATCTGGTAGCCTTTATGCGCAACCGTGAGGCTTGGCGCATCCACCGCAGTGAGTCGTTCGAC
TACGGCGATACATGGACAGAGCCTGTGCCCACGCCGCTGCCCAATAACAATTCCAGCATCAGCGCACTGAAATTGCAGAG
TGGGCGCATCGCCATCACCTACAACCCCACCTGCACGCCCAATCCGCAGCCCGGCAAGGCTGCATGGCCCGGTCTGCGCT
GCCCGGTGGCCGTGGCGCTGTCCGAGGACGGCGGTCTGACGTTCCCGATCATCCGCTGGATGGAGCGCGGCGAGGGCTAC
ATGGGCGACGAGAACAAGACCAACAACAAACAGTACGAGTACCCCTACCTGATGCAGAGCCGTGACGGTATGCTGCATCT
TGCCTACGCCGCCCGCACACGGCAGGGTATCAAGTACGTCCGCTTCAGCGAACAGGATGTTCTGGGTGTCAAGCGCGAGA
CCGTGGGACTATACAACCCCACCGCCGCACAGGCACGTTGA
>igc_K01186_MH0191_GL0169145_2290844_Phascolarctobacterium_Metabolism
ATGCAAAAGGAATTGATTATGCGCTGTTTGCCGACGGCCTTCTGCCATGCTTCAACAGTATTGGCGCTTCCTGACAGCAG
CCTGCTGTGCTGCTGGTTCGGCGGTACGCATGAGGGCGAAAGCGATGTGGGTATCTACCTAAGCAGACGCACGGATGCAG
GCTGGAGTGAGTCAAAGCTGCTGGTGAACGGGGCGGCGGCGAACTGGAATCCGGTGCTTTTTGCGGGCGCGGACGGAAGA
TTGCTGCTGTTTTACAAGCAGGGCCAGCAGATTGCCGATTGGCAGACGTGGCTGCTGCAGTCGACAGATAACGGCGTAAC
CTGGAGCGGATCGCAGGAGCTGGTGCCAGGTGATGTGAGTGGCGGGCGCGGACCTGTACGAAACAAGCCGTTGCGCTTGG
CGAGCGGACGCATTCTTGCCGGTGCTTCTACCGAACACGGCATCTGGAAGGCTTTTGCAGATATCAGTGATGATGACGGC
GCAAGCTGGCATAAATCCTCTGTAGTGCAAATTGAGGGATTGCAATATCAGGCAGGTGAAAAGACTGCCGACAGTAATAT
TGCCGTCAGCCAGCAGTCCTTTTACGGACGCGGCGTAATTCAGCCGAGCCTGTGGCAGAGTGCGGACGGCAGCGTGCATA
TGCTGTTGCGCAGCAGCGAGGGCTTTGTCTATCGCAGCGATTCTGCGGATGATGGCGAAACCTGGTGCAGTGCCTACGCT
TTGAGTCTGCCAAACAATAACAGCGGTCTTGACTTGGTGCGGACTGCCGGCGGTGTACTCTATCTGGTGTGCAATCCGGT
GGCTGCCAACTGGGGTCAGCGTTCTCCCTTAAGTCTGTTCAAATCCACAGATGAGGGTGCGAGCTGGCAAAAGCTACTTG
ACCTGGAAACAGAGCCTGCGGAATTTTCCTATCCGGCGATTATTGCCGACGGTGAGGACCTTGTGCTTACCTATACCTAT
AAGCGTTGTAATATTGCTTGTGTAAAATTGAGCGCGGATGAACTTGTTACCCTTTAA
>igc_K01186_MH0192_GL0035017_1772079_unknown_Lipid_Metabolism
ATGAACGCGATGAAGATTTTGTCCGGAATCCTGCTTGCCGCCCTCGTGCTGGGGTGCGGCGGCTGTGCCGGGGCTCCCGA
AGAGCCCGTGAGCACGCTCCTCTTCGCCCCCGGTGACGGAGGCTCGAAGTATTACCGCATTCCGGCGCTGGTGACGGCCG
ACGACGGCTCGCTGGTGGCCGTGGCCGACCGCCGGCTCGAGTCGATGGGCGACCTGCCCAACAAAATCGACCTCGTGGCG
CGGCGCAGCACCGACGGGGGCCGTACCTGGTCCTCCGTCATTCCGATTGCCGAACACCGCGGCGACTGCGGCTACGGCGA
TGCGGCGCTGGTGAGCGATGCCCGCTCGGGCGAGCTGCTCTGCATCTTCGCCTCGGGGCGCGGGCTGTGGGAGTCGACGC
CCGAGGCGCCGATTGACATCAACGTCTGCCGGAGCGGCGATTTCGGGCAGACGTGGTCTGCGCCCGAGTGCATCACGCCC
CAACTGTGGGGTGCGGCCTGCGCAAATCCCCTCTCGCGGGGGTGGTACGGCGCCTTTGCCGCCTCGGGGCGTGCGCTGCA
GCTGCGCGACGGAACGCTGCTCTTCGTCGTGGCGGCCCGTACGGGGCACGAGGCCCCGCCGCTGGTCAACTATGTCTGCA
TGTCGGAGGATGGCGGCCGCAGCTGGCGCCTGCTGCCCACGCCGGTCGATATGAACGGCGACGAGGCGAAGCTCGTCGAG
CGGGCCGACGGCAGCTGGCTGATGAGCATCCGCAATCCGGCCAAGGGGCGGCGCAAGTATGCCCTTTCTGCGGACCGCGG
CGCGACGTGGAGCGAGCCGCAGCGGTGGGAGGATATGCCTTCGCCCGCCTGCAACGGCGATATCGTGCGCTATACGCTGC
GCGTCGAGGGCGCCCGGCGCAATCGGATGCTGCACTCGATTCCGCTCGATTCGGTCGAGCGGCGCAACGTCTCGGTGCTG
CTCAGCTACGACGAGGGGTGTACGTGGCCCGTGCGGCGGAGCGTCTGGAGCGGTGATGCCGGCTATTCGTCGCTCACGGT
GCTGTCCGACGGCGATATCGGCCTTCTGACCGAGGTGGGCAACTGGGAGCGCGGCTTCGAAATCTACTTCACGCGTCTGA
CCCCCGAGTGGCTCACCCGCGGGGAGGATGACGGGCGGTAG
>igc_K01186_MH0192_GL0076589_51597_unknown_Metabolism
ATGATACGCAAAACTTTGATAACAGCCTTGGCGCTCACATTATGCCTTTCGGTCTCGGCGGCAAAGAAGAAAAAGACTGA
GAAACAGTCTTTTCCCGTTGCCGTAACGAACCTTAAAACCGAGCGCATGGCCAATCCTATGAGCATAGACACGCCCAATC
CACGCCTCGGATGGGTGCTGACGTCAGACAAACAAGACGTCATGCAGACGTCATACCACATCATTGTGGCGTCAACGGCG
GAGAAAGCGGCCAACCTTGAAGGCGACCTTTGGGACGCTACGGTAAACAGCGACCAGTCTCAGTGGGTGAGATACGCCGG
CAAGGAACTAAGCAGCGACACCCAGTGTTACTGGCGAGTGAAGGTCACAACAACCCAGGGCGAGAGCGACTGGAGCGAAA
CGGCTACGTGGAACGTCGGCCTTCTGTACGAAGCTGACTGGAAAGGACAGTGGATCGGCCTTGACAAGGCAATGCCCTGG
GACGTGGAGGACGTGCACAGCCAGCTCAGCTCACGCTATCTGCGCACCGAGTTCAAGGTTGAAAAGCCTGTTAAACGTGC
CACCCTGTACATCAGCGGACTTGGTATGTACGAGGCATATATCAACGGCAAGAAGGTTGGCGACCAGGTACTTGCACCCC
TGCCTACCGACTATCGCAAGACAGTACTGTACAATGCGTTCGACGTAACGTCAATGCTCAGCGCTGAAAATGCCATCGGC
GTGGTGCTCGGCAACGGCCGCTACTACACCATGCAGCAGAAAAAGAAGCCGTACAAGATAGCCAACTTCGGTTATCCAAA
GCTGCGCGCGAACATCATTATCGAATATACCGACGGCACAACACAGACCGTATCGACCAACAACAAGTGGAAGCTGAACC
CCGACGGGGCAATCCGCTCGAACAATGAGTACGACGGCGAGATATACGATGCACGCAAAGAACTGAAAGGCTGGACATCA
GCAGGATATGACGACGCCAAGTGGATGCAGGCCGAACGTGTGGCAATACCAACCGGAACGCTGCGAGGCCAGATGTCGCC
GAACATGAAAGTGCTAAAGACCATCAAGCCCCTTAGCGTCAAGAAGCATGGCGACAGCTACATTGTCGACCTCGGGCAGA
ACATGGCAGGATGGCTGAAGACACGCATCAGTGGCGTTGCTGCCGGCGATACGGTGTTTATCCGTTTTGCAGAAAAGCTG
AACGCTGACGGCAGCCTGTACCGTGACAACTACCGCCACGCCTTTTCTACCGATAAATACGTGGCAGACGGCACAGAGAA
CGGCCGCTGGTGGGCACCCACATTCGTGTACCACGGCTTCCGTTATGCCGAAATCAAAGGTATGAAAGAGGCTGACATAA
ACAGCTTCATAGGTGAAGTTGTCAGCGACGAGATGGCCGTTACCGGCTCGTTTGAGTCGTCAGACACCATCGTCAACAAA
GTTTATCACAACGCGATGTGGGGTATTCTCGGCAACTACAAGGGCATGCCGGTTGACTGTCCGCAACGTGACGAGCGCCA
GCCTTGGCTCGGCGACCGCACAAGAGGCTGTTTTGGCGAGGCCTTTATCTTCGACAATAACACGCTGTATGCCAAGTGGG
CGCGTGACATTGTCGAGGCACAGCGTGAAGACGGGTGCATACCTGACGTGGCTCCGGCTTACTGGAACTATTACTCGGAC
AACATGACATGGCCCGCCGCGCTGCCTTTCTCTATCGAAATGATGTACAACCAGTACGGCGACGACGAGCCTCTGCGCAA
ATACTATCCCGCAGTAAGGAAATGGTTGGCACACATGCGCCGCCATTACATGAAGGACGGACTTATGACCAAGGACAAGT
ACGGCGACTGGTGCGTACCGCCCGAGGACATAAAGATGATACACAGCCGTGACCCGAAGCGCCAGACAGACGGCACACTC
ATTGCGTCGGCTTACTATTACCGCCTTAACAGACTGATGGAACGCTTCGCTAAGATGTTGTCAAAGGACGCTGATGCGGC
TGAATACGCAGCCGAAGCAGAGCGCGTTAAGGACGCTTTCAACAAGAAGTTCCTCACAGTCAATCGCGGCACAAGCCTGG
TGCCGGGCCTTCTGCTCTATCCTGACAGCACGTTCTACGGTAACAACACCGTAACGGCAAACCTGCTTCCGTATGCGTTC
GGCATGATTGATGACGACTATGTGCGCTCGGAAGTCGAGAAGAACATCATCAAGAACATCATCACCGACAACAAAGCGAT
GATCTCATGCGGCGTTATCGGCGTGCAATGGCTTATGCACGGACTCACCGACATGGGCCGTGCGGACATGGCTTGGCTGC
TCGCCTCTAACAAAGGTTACCCAAGTTGGGGCTACATGGCAGAAAAAGGAGCTACAACTATATGGGAACTTTGGAACGGA
GACACCGCCAACCCACGCATGAACAGCGGCAACCACGTAATGCTGTTGGGCGACCTTGTATCATGGTTGTACGAGGATGT
GGCAGGCATTTGTGCCGACCCGAACGCTCCTGGATACAAACATATCATAATGAAGCCCGACTTCAGCGTTGACGAAATGG
ACGACATCAAGGCTTCATACAAGTCTGTGTACGGTACAATCGTGAGCCGTTGGTACAAGAAAAACGGCCAACTTTACTGG
CATATAGAAGTTCCGGCCAACACAACTGCCGAAGTCCGCCTGCCTGACGGTACGGTGAAGAACATCGGTTCTGGCTCTTA
CGACTTCACGTCAACCCTTCCTGTACAAGACGCAGCTGTGCTTGCTGACGAGTTTTTGTACACAAACACATCCTTCCCGC
AGGCCCATTCCGCTACAATAGCCGAAACTACGGACGGTGACTTGGTAGCAACTTACTTCGGTGGAACGAAGGAACGTAAC
CCCGACGTATGTATTTGGGTGAGCCGTAAGCCTAAAGGCAGCAGCGAGTGGCTTGCTCCGCAACTGGTTGCAGACGGAGT
TTTCAAGACAGGTAGCGAAGAAGCGAAACTCGCCGGACTGTCAGGACTCGACAGCACGAATGTTTCGGCAGACAAAGGTC
CTATCATCGACAAGAAGGTTAGCAAGAATCCTGAGGGCTGGCAACGCAAGGCTTGCTGGAATCCCGTGATATACCAGATA
CCCGATGGCGACTTGGTTATCGACTTCAAGATAGGAAATAACGTGGCAGACTGGACCGGATGGCAGATACGTTCAAAGGA
CGGAGGAAAGACTTGGAGCAAGCGTAAGCCCTTGCAGGAAGGCTTCCTCGGTCCGATTAAGAACAAGCCGATATTCAACA
ACGGACGTATCATCGCTCCTACAAGTATTGAAAAGGGCGGCTGGAGACTGTATTTCGAATATTCAGACGACATGGGCAAG
ACGTGGAAACGTACCGACTATGTGGCCATGGACGAAGGAATAAAGATAATACAGCCGGCAATCATGAAGCTGAAGGACGG
CCGTCTGGCTGCCGTGGCACGCACACGCAACGAGCACATAGGCATAACCTACAGCTCTGACAACGGCGAAACATGGTCGA
AGATACAGCTCATCGACACGCCTAACAACAACAGCGGACTCGACGCCGTTACCCTGAAAGACGGCCGTCACGTGCTTATC
TGCAACGACCGCCCCATTCCCAAAGGAATCAAGAACGGCAAGGGAGCACGCACACCGCTGTCTGTAATGGTATCTGATGA
CGGCGTAAACTGGCGCCACTGGATTACTCTTGAGGAGTCGCCCATCAGCCAATACTCTTATCCATCAATCATCCAGACCC
CCGACGGACATATTCACTGCATCTATACATGGCGCAGACAGAGAATCAAACACGTAGAGCTGGATATTAATCAATTAAAT
AAATAA
>igc_K01186_MH0193_GL0007665_1942316_unknown_Lipid_Metabolism
GTATTCCCTATGAAAGATGCAAATAATTATTATAGAATACCGACTTTGATACAACTTACAAACGGAGATTTGCTCGCCTT
TGCCGATAAAAGAATAGGAAGCATAGGAGATGTGCCTAAATCTCCTATAGAAACTGTGTATAAAAAAAGCACGAATAACG
GAAAAACTTGGAGTCAGGAAAAAAGAATTAGTCCTCCATCTACATCCAAATCTTTAAGCTATGGGGATGGAGCATATTGC
GTGGATAGAAAAACGGGAAATATCATCTGTTTAGTTGTAGGCGATGAAGGTTTTTTATCTTCTAAACCAGATAAGCCTAT
AAAAACGAGATTGATAATAGGCAGAAATAACGGCGCAACTTGGGACGCCCCCATTGATATAACCGACAAAATATATGGAG
TTAATTGTAAAGACCCTGATAGAAAAACTTGGAATGGGGCATTTACCACTTCTGGAAACGGAGTTCAGCTTAGAAACGGC
AGAATAATGTTTGTATTAAATGTTAGAAAAAGTGATAAAGCAAGTCCTTTATATAATCATGTTCTATATACGGATGATGG
AGGCGACACTTGGAATGTATCTAAAGGCGCGCCTGGCATATCCAAAAATCCAAGTAGAGGCGGAAGCGAGGCTAAAATAG
TCGAGCTTAATGATGGAACTCTATTAATGGCTATAAGACCCGAAGGTATTTTTCAAAGATTCTTGGCAAAATCTACCGAT
AACGGCGAGACTTGGGGCGAAATGGAACCTCGAAGCGAATTGCCTTCTTCAAGTTCTAATGGAGATATAATCTATTATAC
CTCTACCTTAAACGGCTTTGATAAAAATAGAATAATTACAATGTTTGATAGCGTCCCTTATACAGCTTCAACTCCGCCTG
GTAATCCAAAATTGTATTGGAGTTATGATGAGGGCAAGACTTGGAAAGGTAAGCTAATACATAGCGGTAAGGCGGGATAT
TCTTCATTAGCCATACTTAAAGACGGAAGTATTGGTATATTAGCGGAAATAGGCGGCTCTTGGAATGGTCCTATATATTT
TATGAGATTAAATATGAAATATCTTACTGGAGGTAAAGATAGCGGACCGTTTAAAGTCAAACAAAAATAA
>igc_K01186_MH0193_GL0024545_19324_unknown_Lipid_Metabolism
ATGGCAAAAAAATGGACAGCTGTGCTGATGGCCATTCTCATGGTGCTTACCGCATTTCCGGTGACCACCGCGATGGCAGC
CGGCAGCAGCGAGGCAAGTAAGCCGGCAGACGGTACGACCCAGGGTCGTCCCTTTGTCAGCGATAATCCGTCCCATTGGT
ACCGTATTCCCAGTATGGTTACCCTGGATGACGGTACTGTCGTTGCAGCCGCTGATGCTCGTTGGAACGGCGGTATGGAC
GGCGGCGGTAACGATGTGATCACCGCGCGTTCTACGGATAACGGCGACACTTGGTCTTACACATGGGCCGGCTATTACGG
CGATAACGGCAATGTGTTTAACAAGGCGTCTACCAGTTATTGCGACAGCAATATTGCAACTGACGGCAAGAACCTGTATA
TGCTGTCTACCTTCTTTGCTTCCGGCGTTGCCATTAACGGCAGTTCTGCGAACGCACAGCCTTCTAAGGACACCGGTTTG
GACAGTCAGGGTCGTCTGCTGCTTGCTCGTAACGGCGGCAGCTATGACTATTATGTGGGCGCGGTAGGTGCAGACGGCTA
TGCCAGCATTTACAGAACCAGCGACAGCACGGTTGTCAGCGGCTATAAGGTGAACGGCGAGTTTGAGCTGTTTAAGAATG
ACGCTTATGTTGGCTGTGTTTGGTATTCTAACTGTGAGTTCCAGGCCAAGAAGTGCCAGTACCTGTTTTTCCGTACTTCC
ACGGACGGCGGCAAAACCTGGAGTGCGCCCTCCCTGGTGAATGCCAGAAAGAGCGGCGAGAAGTTCTTGGGCGCAGGCCC
CGGTCGTGCCATCGTAACGGATGACGGCACCATTTGTATGCCGGTTTATGTATACGGCGACAATACTTGGGGCTCCGGCG
ACGCTTCTCAGGCAACCAGCTTTATTTACAGTAAAGACCAGGGCAAGACCTGGAGCCGTACGGCGAACTTTACCAGCACC
GGTTGGGGCGGCAGCGGTTGGTCCAGTGAGGCGCAGCTTGTAGATTTAGGTAACGGCGTTGTGCGCTGCTTCTACCGTAA
CGGTAAAAAGAAAATTCGGTACTGCGATGCCACCTGGAACGGCTCTGGCTATCAGTGGGGCGATGTGGTAGATACCGGGA
TTGACATTTGGGGTAACTGCCAGCTGTCTGCCGTTATGTATCCCTATCTGATTGACGGCAAGCGTGCCATTCTGGTTTCT
TCTCCCTCCTCAACAGAGGGTCGTAAAACCGGTGCCATCTTTACCTTGCTGCTGAATGACGACAATACTGTTTCTACCGA
ATATGCCAAAAAGACCATTACCGCAGAAGGCGCAACCTTTGCTTACTCTTGCTTGACGGTGCTGAAAGACGGCCGTGTGG
CAGATTTGTACGAGACGGACGCATGTGATTTTACCTATAAGGTTTATGATATTGAAACGCTTACCGGTATGGATGTTGAT
GTTCCCACCACAACGGACATTCAGATGAATGTGGGTCAGAAGAAGACCTTAACCTTCTCTGCGCAGAATGTGAATAACTC
TGCAAGCGATATTGTGTCTTTGTCTGCTGCGAAGGAAGTACCCGGTGCTACCGCCAATAAGGCAACGGATGTCAGTTACA
GCGGCGATTCCGTTTCTGTAAAGCGTGCTTTGTACACCTTTACCTCTACCGGTACAGAGTACACCATTGCCCACGCAGGT
ATGTACTTAAGTGTGGGTACAAACGGTAAGGCCGGCTATCCCGGTGCGTCTACGCCTGCCAATGTTACATTGCGTGCAGT
AGACGGCGGCTTCCAGCTGTTGCAGGATGGTCATTACGGCCTGTATTTCCAGCAAAAGGATTCCGATGGCAATGTGGTGA
ATCACTTTGAGCGGTGGGACTTTACCGGCAAGGGCAAGAACGATCAGGACGAGGCCGAGGTATTGGCCGCCACCACCTTC
CAACTGTATCGCAGAATCCGCACCGGCGAGACTGGCAGCACGGAGCTGCCCGGCTATATTCAGGTGAATACCGTGGATGA
CGGCGAGGAATATTTGATTGTCTATCACGGTTCGGACGGTTATTTCCTGCTGAATCCCTCTACTTCTACAACGAATATGT
ATGCCCATTGCTTAAAGGCAAACGGCGGCAGCACCATTGACGGTTATAATGTTACCGTTACTGCCAACGCAGTAGGTAAC
GCTGTGGTGCAGGCAGGACGGAATACTTATAATATTACGGTTGTGGACGGCGACTTGGCTGTGACCGGTGTGGTTAAGTA
TGACCCGGTAATTTATACTCACGGTGACGCTTCCGGTAAGGGTCAACCGTATATGTATTGTGGTTCCTTGATTTCCGACG
GCTCTCAAGCCGGCGAAAAAGAGACTCGTTATACGGTTAGTGACAGCCGTTATACCATTACCGGTATTCAGTGCGTGGAG
GATCCTGCTGCGGATATTAAGTATGCGGATGGTAAGCTGAGCGGTACTTTGCATATTGCAGATACGGTTGAGTATGCAAA
TTATAACAAGGGCGAGACGGTTACCATTGAGACCAATCTGACGGATGCAGACGGAAATATTTGGACCCAAACCGATAAGT
TGTATGTGGCTTCTAACCCGGTAGCAGGGCACACAATCGGCACGCAGCAGATGTGGGGTAACTGGGGTAATCATGTTAAT
ATGTTACCACTGATTTATGTTGCTGAAAATTCTTACGGCAACACGGACAGAAAAACTTATACCGGAACGCATCAGATTTG
TAATGCATACAATGTTGAGGATGCCAACGCTCTTGTTTATAAAAAAGACACAACTTCTATCGGCAATTTGTTGAGTTCTT
CTGCCGGAGACAAGCTGGCTGGATTAGGTGACAATAATAATTCAGGTGGCTCAACCGGAAGTCAAAGTAACTTATTAGAG
GTTAAGGATAGTTCAACTGTTTCTGCGTATTATTATTATGATATGAGTTCTAATACCAACATGGGTATTACGCGGAATAA
TTCCGATGGTACAAGCTTCTCTTTGAAGTTGGGTATTACTCCAATTTCTGTTTCGGGCGGCAATGCGGATGGTGCTGCTA
TCGACTTTCCTTCTAACGACAAATTGAATTATTTTACAGGTAGTGGATTTACTGCGGATAGAGTTTATTTTGATTCCTAT
TCTCTTGGTGTTGCACCAAAGCAGTACGAGACCATTACCGGCACAACAAATGTTACTGCAAATAATACTGCAACGATGTC
AGGCGTTGCGGAACTTCAAGCCCACTTGAATACTACATTCAAGTCCGCAGGAACTAAGAATGTAACCAACTGGTTAAATC
TTGGTCTGAATTTTCAGGTCAAGGTCTGCAACAAGAGCAACGAGCGTACGCCGTATAATGAAGCGGTGAGCAAGGTGCGC
GTGTCCACGGACTACACCAAGGCGTCTTGGGACAAGTACACCACTGCGCTGCTGAACACAGAGGCCTACCTGAACAATTA
CACCCTGCTGACCACGGACGAAACCACCCAGGATGTGGGCACGGTTTTGAATTCTACTTATACCGGCCTGACCAAGCGTG
CCGACTTTACGGAGCTGGAAAAGGTGGTAGAGCAGAACAAGGCGGCTTATGACAAGGGCTTTGCCGGCAATGTAACCGAT
ACAGACCAGAATAAGTACACGGTGGACAGCTGGCAGAACTTTGAGAACGCCTATAAAGCCGGTGCGGATCTGCTGGCGCA
GTATCCGGAAAAGGGCAGAAACAATGTGGCAGGCTTTACCGTAGGTCCCGATTCTGCGGAAAAGACCACCCAAACCCAAA
TTGACGAAACCGCAACCCAGCTGAAAAACTCCGGCCTTGTGGTTGCTGCTGACGCCAGCGCCTATGAATCTGCCCGCAGC
ATCAGCGCCACCATCGACCGCACCGCGTTCCCGGACGGCGGTACCGCTATTACCAACACGGTAACCAACGGCAACAGCAC
CATTTATAAAGCCTACAACGGCAAGGATTATGTGAATGTGCCTGCTACGCGACAGGGCACGGTAGACGGTTTTACTACGG
ATTTGCTGAGCAATATGAATGTGGGTGAGTCTTCTGAAAGCGGTCGCACCTTCAGTGTTGTTTGCACCGTCAATGGCAAT
CCCTTTGAAACCAAGGAGCAAAAAACGCTGTACCACTACGGCACCATTGCCCATTTGGATTTCTCTGCTTACAAGTCTCA
GGATACCGTTTGCGTTGTGCATACGGCAACCGGCGATACAAAGATCGACCTTGCCAAGTGCAATTATCAGTTGTCGCTGC
TGGTGCAGCAGGATACCACCATTACGGTTACCACTGCCACCAAACCCAATGTGATTGTTGCCGACTACTTTGGCACGATT
TTAGGCGCATTTGAGGGCGCCACCAGCGTAACCGTAAAAGGCAACACCGTAACGGTGGGCAATACAGTGATTACCGCCAA
GGATTCTCCCAAGTACACCTTTACCGGATGGACTTGGAGCGAAGGCACCCATGCGGTTCCGGCGGGTCAGGTTGCGCAGA
TTGTACAGAAAGGTACACCCACCGGTGTGGATGTGAAGTACACCGTCAGCAACAGCGGTACGGCTGCCAACGCCTTGATT
AACGGCGCTACCCAGTACACCGCACCCGGTATCAACAAACCCTTAGAGCTGACCTCTGACAACGCAGCGTACTGGACCCG
TACCGTAAACGGTGTGGAGACCTTGGCTTCCTACGAGCAGAATGTTACCTTGTTCAGCGCCAATACGGATACCACTTACA
CGGCATACGCCAGCTTAAACGATCTGCCCAAAAATTTGCAGGAGCAGGCAGAGAGCGGCACGCCGGCTTTGAATGGCGTA
GGCTTCTTTGCAGACAACAAGTTTACCATGTCCTGTGATTATTCTGCCGGTGCGGATGTGACCGTCTTGGAGGTGGGTGT
AATTTACTCCGCCACTAAGAATGGAAAGGACACCCTTGTGAAGGGCGGCGGCGACGATGTGAAAACGGTTGTGTCCCGCA
ATGTTGCCAACTGGACAGGCAGTCCCAATTCCGGCACCTTTACCATGACCAAGAAGGGCAGCGATACGGGCAGCCATTAT
ATGCGTATGTATGTGAGCTACCGTACTTCCCGTATGAACACCCAGGTACCCTTTGTGGTTTATGGTGATATTTATCAGTG
CGTAAACGGCGTTGTTACCGCAGTGAACTAA
>igc_K01186_MH0193_GL0061865_1625646_unknown_Lipid_Metabolism
GACTACGCTTTAAATGCAGATGAGGTCCGCCAGCTGAGCCAGAACACGAAACCGGAAGATATCCCGGGCTATGAAGAGGG
CGTTGTCAAGACGGAAGAGTATGGTATATTCGACATGGGTGATTACGATTCGTTTAACTACCGTATCCCGTCGCTTGTGA
CAACAGCGGACGGTGTTGTGATTGCCGGCGCAGATCAGAGACACGACCACTGGTCAGACTGGGGCAATATCGATACAGTC
GTCCGTACAAGTACGGACCAGGGACAGACATGGAGCGACCTGACGACAGTGATCGATCTGAAGTCACAGCCGTATGACAG
CGGAACACAGTCGGCATTCCTGATCGATCCGTCTATGATCGCGACAGAAGAAGGACGTGTATGGATGCTGGTTGACATGT
TCCCGGAATCCACCGGATTCAGTTCTATTTCACAGGCCGGAAACGGATTTGTTGAGGCTGAGGACGGTAATTCCTATCTC
GGACTTACAGATGCGGACGGCGCGCAGTATACGCTCCGCGGCACAGAGGTCTATGATGCGGAAGGAAATAAGACACAGTA
TACAGTGGATGAAGGATCTGCAGAAAATGCATACCACAACAAGGGCGATCTGTACGATGACGGAGAATATGTAGGAAACA
TCTATCTGAGCGGTCAGAATACAGGAAATGATTCCGCACCGCTTCAGGTCCTGAAGACATGTTATTTGTGGCTGACATAC
AGTGACGACAATGGCGAGACATGGAGCAATCCGGTCAATATCAGCGGCATGGTGAAGGCAGACTGGATGAAGTTCTGCGG
CACGGGCCCGGGATTCGGAATCGAGATCCAGAACGGTGAACATGCAGGACGTCTTGTGTTCCCGATCTACTATACGAACA
ACAGTGGTTTCCAGTCATCCGCATGTATCTACAGTGATGACGGCGGTGTGACATGGCACCGCGGAATGTCACCGAATGAC
GCGAGAGGAGGAAATTACGGAGATTCTGAGAATCCGAATTTCTCACAGCAGCTCACAGAGAGCCAGATCATTGAACTGAA
CAGCGGAAATCTGCTTCAGTTTATGAGAAATACAGGCGGAAGCGGTCTGGTAGCAGTTTCCAGAAGTACAGACGGAGGCG
CTACATGGACTGCACCGGTCAACACACAGGCGACAGAGGTTTACTGCCAGCTGTCAGTACTTCACTTCGGTACCACAGAG
GATGGA
>igc_K01186_MH0195_GL0095272_2355074_unknown_Metabolism
ATGCACAAGGAAATGGTTATAAATAAGCTACCTACAGCTTTTTGCCATGCGTCTACTTTAGTGGAATTAAATAATGGTGA
GCTGTTGTGCTGCTGGTTTGGCGGAACTCACGAGGGGAATGCAGATGTGGCTATCTATATAAGTCGCAGAGGTATTGATG
GCTTGTGGTCTGTGCCGCAAAAGTTGGCAGATGGTGCTGAAGCTAATTGGAATCCAGTACTCTTTAGGGCTGCTAATAAT
AAATTAGCGCTTTTTTATAAGGAAGGACAGCAAATTGCTTCTTGGCGAACCTTTATTATGGAGTCTAAGGATGATGGAAA
AAGCTGGAGTAAGCCTAGAGAGCTTGTTGATGGTGATACTAGCGGTGGTCGTGGACCAGTTAGAAATAAGCTGCTGAGAT
TATCTGGTGGACGAATTTTAGCAGGTGCTTCTACAGAGCATGGGTTGTGGAAGGCTTATGCAGATAGAAGTGATGATGAA
GGGCTTACTTGGAGCTTATCTAATCCAATTACTATTGCAGATTTAAAGTATCAAGCTGGTGAAAAAACTGCAGAAAGCAG
TATCGCTGTTAGTCAGCAATCTTTTTATGGACGTGGTGTTATTCAGCCAAGTTTATGGGAGTCTGCTGATGGTAGTGTTC
ATATGCTATTAAGAAGTAGTGAAGGCTATATCTATAGTAGTGATTCATTTGATGGTGGTATAACCTGGTGCAATGCTTAT
CCAACAGAGCTGGTTAATAATAATAGCGGCTTAGATTTAACAAGGGGTAGTGATGACTGCCTTTATCTGGTATGTAATCC
TGTTGCTGCTAACTGGGGGTTGCGTTCACCCTTAAGTGTTTTTAAATCATGTGATGATGGAGAAAGCTGGAGCAAACTTT
GTGATTTAGAGACGGAGGAGGGGGAGTTTTCCTATCCTGCCGTTGTTTCTGGTAAGAGCAAGCTTTATATTAGCTACACT
TACAATAGAAGGAATATTGCGCTAGCTGAAATAGAGCTATGA
>igc_K01186_MH0196_GL0132946_1282372_unknown_Metabolism
ATGGAGATTTGTGGAATGAAAAGATTTTTGGCTTTAGCAATTGCGGCTCTGATGATTTTCTCCTGCGCGGCCTGCTCCTC
CGACGGAAACGGCGACACCACCGCGGCAGAAGGCACCACTGCGGCAGACACCGTTTCGGATGTCATTGCCGCGCCCGCAA
ACGATGACACGACCGCTCCGTCCGAGACGGCCGTCCCCGCGGAAAACGGCGGCAATACCGCCTCTCCCGCGCCCGCAGAC
AGAAACAATAACATAAACATAATCATTAAGCCTGCCGGCACGGCAAAGCCCTCAGCCGGCGGCAGTTCGACCGTTACGCC
CCCGAAAACGGACAATACACCCGTCGAGGTCGAAACCGACCCCAAGAAGATTATCGTCTCGGCAGAAAAAGAGTGGATAT
TCACCGAGAAAATTACGGATTCCTGCCACGCCTCCACCGTTCTGCCTCTTGATGACGGCTCAGTTATCGCAGCGTGGTTC
GGCGGCTCGTCCGAAAAGGAGAATGACGTCAACATCTACACCTCGGTGCGCACCAAGAAAGACGGCTGGAGCAAGCCTAT
AGTTGTTTCTGCGGCCGCCGAAATAGCCCACTGGAACCCCGTTCTCTTCCAGAACGACGACGGCACGATAACCCTCTATT
TCAAGGTCGGCAAGGACACCGAATATTGGAAGACCTACTATTCCGTCTCGACCGACGGCAAGAACTGGGCAGCTCCCAGA
GAGCTTGTCCCCGGCGACAACAGCGGCGGCAGAGGTCCCGTCAAGAACAAGCCCATCAGACTCAAGAACGGCACTATACT
CGCTCCCGGCTCGACCGAGCTCGGCGGCAAATACAGATGCTTCGTTGACATATCGACCGACAACGGCAAGACCTGGAACA
GAACTCCCGAAATTGATTCGACCTTCCTCGGCTTCTTCAAGACCCCGATGATCCAGCCCACGCTTTGGGAATCGAAGGAC
GGCTCGGTTCACATGTTCACAAGAACAAAGGTCGGCAAAATCTACAGAAGCGATTCCTATGACGGCGGCAAGACCTGGTG
CAGAGCATATGCAACCAACCTGCCGAACAACAACAGCGGTATAGATCTTGACACCGATGACAGCGGTAGGATATTCCTGG
CCTACAATCCCGTAGGAATCCCCGGAATCAGAACTCCTCTTGTTCTCTCCGTTTCTACCGACGACGGTAAGACCTTCACC
AAGATAAAGACCTTTGAAAGGGGTTTGGCCGAGTATTCGTATCCCGCAGTCGTCGTCAAGGGTGACACTATCCATATCAC
CTACACCTACGAGAGGGATTATATCGCATACTGGCAGATAAAGATCAAATAA
>igc_K01186_MH0196_GL0136504_695777_Bacteroides_Lipid_Metabolism
GCTGGTAATATGATAAATTTATATCTTTGTGCCCAAACAATTAATAATACCATGAAAAGAAACCTACTTTTATTATTATC
TATCCTTTTTTTATCTGTCTGTGGGACTTTGCAGGCTGTTGCATCGGATACTGTATTTGTGCGTGAAACTCAGATTCCAA
TTTTGATTGAACGACAGGATAACGTGTTGTTTATGTTGCGTTTGAATGCAAAAGAGAGTCGTAGTTTGGATGAAGTAGTT
TTGAATTTTGGCAAAGATGTGAATATGGCGGATATACAGTCCGTTAAGTTATATTATAGTGGTACGGAGGCCAGACAAAA
CTATGGTAAGAAATTCTTTACTCCCGTATCTTATATTTCCAGCCATACGCCGGGGAAGACATTGGCTGCGAATCCTTCTT
ATTCGATTAATAAATCACAGGTAAATAATCCCGGGCGGAAAGTGATACTGAATGCTAATCAGAAACTTTTTCCCGGAATC
AATTATTTCTGGATCAGTCTGCAAATGAAACCGGGCGCCTCTTTGCTGGATAAAGTGTCAGCTAAGATTGTTACTGTTAA
GGTTGATAATAAAGAAGCACTTATGCATACGGTTTCACCGGAGAATATAGCTCATAGGGTAGGAGTAGGGGTACGCCATG
CCGGTGACGATGGTTCGGCTGCCTTCCGTATTCCGGGATTGGCAACTACTAATAAAGGAACATTGCTGGGAGTTTATGAT
GTACGTTATAATAGCAGTGTTGATTTGCAGGAACATGTGGACGTCGGTTTGAGCCGTAGTGTAGACGGTGGTAAAACATG
GGAGAAGATGCGTTTACCTTTAGCTTTTGGTGAAACTGGCGGTTTGCCTGCTGCGCAGAACGGTGTTGGCGACCCTTCGA
TCTTAGTGGATACCAAGACCAACACAACATGGGTGGTGGCGGCTTGGACACATGGAATGGGTAATCAGCGTGCTTGGTGG
AGTTCTTATCCGGGAATGGATATGAATCATACGGCCCAGTTGGTATTGTCAAAGAGTACGGACGATGGTAAAACGTGGTC
GGAGCCTATTAATATAACAGATCAGGTGAAAGATCCATCCTGGTATTTCCTTTTGCAAGGACCGGGACGAGGTATCACCA
TGCAAGACGGCACATTGGTATTCCCGATTCAGTTTATCGATTCTACCCGTGTTCCGAATGCGGGAATTATGTATAGCAAA
GACCGTGGCGAAACATGGAAAATCCATAACTATGCGCGCACCAATACAACAGAAGCTCAGGTAGCGGAAGTGGAGCCTGG
CGTACTGATGTTAAATATGAGAGATAACCGTGGAGGCAGTCGTGCTGTCGCTACTACCAAGGATCTCGGTAAGACTTGGA
CAGAACATCCTTCTTCCCGTAAAGCTTTACAGGAACCGGTGTGTATGGCAAGTTTAATCAGCGTGAAAGCGGCAGACAAC
ACATTAAATAAGGATATTCTTTTATTCTCCAATCCGAATACGGTAAAAGGTCGTCATCATATCACGATCAAGGCCAGTCT
GGATGGAGGTATCACCTGGCTACCCGAACATCAAGTGATGCTGGATGAAGGTGACGGTTGGGGATATTCTTGTTTGACAA
TGATTGATAAAGAGACAGTCGGCATATTATATGAAAGCAGTGTCGCTCATATGACTTTTCAGGCAATCCGGCTGAGAGAT
ATAATACAATAG
>igc_K01186_MH0197_GL0154966_3672622_unknown_unknown
ATGAAAAAAATCGGATATGAGGTTGCGTTTATAAATACCAAAAAAGGTAATCCCAGGAACGGCGAGGGTGACTTCTTGAG
ACTCAAAAACGGAGATATAATGTTTGCATATACATCTTATGACGGCAACTCCAGCCACGACCACGGCAGCGCTTGTATCC
GTGCGGTTTTTTCAAAGGATAACGGTGAAAGCTTTGACATTTGCAACAGCAAAATTATTGCCGCAAAAGGCGATGCAGTA
AACGTCATGTGCGTTTCCCTGATGCGTATGGCAAACGGCGATCTGGGTATGTTCTACGGCTTGAAATATATCACAGCCGG
CAGCAATATCGGTATGACAGTTATGTTTACTCGCTCAATCGACGAGGGCGCAACTTGGTCTGCACCTATCGATTGCGTTA
AAAAAGAGGGATACTATGTATTTGAAAATGCGAGAGTAATCCGTCTTAACAGCGGACGTATTTTAATTCCCTTGAATTTG
CACCGTTATAAAGACGGAGGTGAATTTGACGGGGAAATTGAGGGAAAAGGTCATACTTGCTATTTTGCTTCCGATGATGA
CGGCTATACGTTCTTTGACACAAATAATCTTATCAGTCATCCCTTCAACGAGATGACTCACGGCTTACAGGAAACGGGTA
TTGTTCAGTTCGAAAGCGGTGAAATTTTTTCTTTTTCAAGAACCGCTAACGGCTCGCAGTTTGAGAGCTTTTCCGAGGAT
GACGGCATGACTTGGTCTGTACCTATGCCC
>igc_K01186_MH0198_GL0087973_1723435_unknown_Lipid_Metabolism
ATGACAATACGCCCGTTTCTGGCTTTGGCCGCACTATTGGCCGCAACAGCCCTCCCTGCCCAAATCACCACAGCCCAATA
CATAACCCCTGACACCAAGGAGACACGTTCACTGGTGTACAATCCGGGAGACGAAGGCTCAAACCAGTACCGCATACCGG
CTCTCGTGGTAACTAAAGACGGTGCACTGCTCGCCGTGGCAGACAAACGCATCGACAACATCAATGACCTGCCAGGCAAA
ATAGATGTTGTGGCACGACGCTCCACCGATGGGGGGCTGACATGGGGTCCACATATCCTTATTGCCGAGCATGACAGCAT
AGGAGGGTACGGCGACCCTGCAGTAGTGGTGGACAAAAAGACAGGCGAAATAATAGTGATTTCAACTCACGGAAACGGTC
TGTGGCAGACCACTCCGGGACACATAAGCGTGTCGCGCTCCAAAGACAACGGACTGACATGGGAAAAAGCCGTGGACATC
AATCCGCAGATACTCACAACCGACTCACTTGGCAAACAGCCCATCAAATGCAACAGCGCATTCGCCACATCGGGACGCGC
CCTACAGCTGAAAAACGGCCGCATCATCTTTGCACTCATCACCCGTCAGGCCGGCGTGGAATGTTTTCCGGTATATGCAA
TATACAGCGATGACCGAGGACACACATGGCATGTGAGCAAGAATCCGGCAACCCTTGACGGCGACGAATCAAAGATAGTG
GAGCTGGCCGACGGCACCCTGCTAATGTCAATCCGCAACCGCTGGGGCGGAGGCCGCTACAACGGCAAGCGCATTTTCGC
CACCTCAACCGACAAGGGCACCACATGGAGCGAACCGCAACCGGGCAAATCACTGCACGCAGCGGCCTGCAACGGCTCCA
TAATACGCTACACCAACGGCGGGAAGGACTTGCTGCTGCACTCTCTGCCGGCACCGGGCAAGTTCCGTGAGGACATAACG
ATATACCGGAGCGATGACAACGGAGGGACATGGACACCGACGCACCTTGTGAGCCGTGCACCGGGAGCGTACTCGTCAAT
GGCAGAACTTCCTGACGGCTCAATAGGAATACTTACGGAGGAGGCAATAGGCAATTGCGGCGAACGGCAGAGCGGAGGCT
ACCGCATATGGTTTACCCGCATCAGCCCCGAGGAATTTCTTACACCTATAAAATAA
>igc_K01186_MH0198_GL0207776_1820609_unknown_Lipid_Metabolism
ATGAAGAGAAAACTTGCACTTGCCTTTATGGCATCGGCCGTTGTCCTGCTGGCACCGGCACAAAACACGGGCAGCAAGCC
CCAAAACTCCAGTGAGAACAACCTGCCCGGCCAGACCTTGTTTGAAAAATCGATGAAGGAAGGTGTTTCCTGCTACAGGA
TACCCGCCATCGTGACGGCTGCCAACGGCGACCTGGTGGCTGCCATAGACGAGCGCGTACTGTCGTGCGGCGACTTGAAG
TGGAACCGTGACATCAACATCGTGGTGCGCCGCAGCCACGACAACGGAAAAACATGGACCGGCATAGAGACAGTGGTGGA
CTTCCCGTTGGGACAGTCGGCCTCGGACCCATCGATGGTGGTCGACAAGGAGACCGGCGAAATCTTCCTGTTCTACAACT
ACATGGACCTGGACAAGGAGAAGGACGTTTATTACTTCCATGTAGTCTCAAGCCGCGACAATGGCAAGACCTGGAGCCAG
CCGCGCGACATCACCTCCAGCCTGAGCACGGACGACATGAAGCCCGATTTCAAGTTTATCACCTCGGGACGTGGCACCTG
CACTTCCGACGGCAAGCTGCTGCACACCATTGTCAACCTGAAGAAAGGCCTGTATGTGTTTGGCAGCGACGACCACGGCA
AGACCTGGTACTTTATTGACCACCCGCTGACACCGGGCGATGAGTCGAAAATCATCGAACTGCCCGACGGGCGCTGGATG
GTGAGCAGCCGGGTGAACAAGGCCGGGCTGCGCTATGTGCACGTGTCGGACGACCAGGGGCACACGTGGACAACGCGCCC
CGACTCTGCCCTGACCGACCCGGGCTGCAACGGCAGCATCCTGACATACTCATCGCGCCGGCAGGGAGACAACCGCGACC
GTGTCATTCTCTCGCACCTAGCCGACCCGAAAGACCGCCGAAACCTCGTTGTCAGGCTGAGCTACGACAACGGACAGACC
TGGCCCTACAGCAAGGCCATCTGTGCCGGCTCGGCCGCCTACTCGTCGCTCACGGTTCTCGATAACGGCGACATTGCCAT
CTTCTACGAGAAGGACGATTATCAGAAGAATGAATTTGCCGTCTTCACGCTCGACTGGCTTACCGACGGGCAAGATACCT
TCAGAAAACCAACCCGGCGCGACTGA
>igc_K01186_MH0200_GL0138594_1289562_unknown_Lipid_Metabolism
GTGCCAGGAGATTTTGAACAAGAAAGTATAAATGAACAAAAAATGAGAAATATGATTTTTTCAGCAAACATAGGCAAGGC
ATTGTGTCTCGCTACAATGGGTATTTCCTTGCTATCTACAGTACAGGTTGCTGTTGCGATCCCGGCTGTGGCTGCAGAGA
CACAGGTTGTTAACAGACAGGGCGGTATTACGGTCTTCCCTAACAGGGAAGCACAGTATCGCATTCCTGCCATCGTGGAG
TGTAAGTCGGGTAAGTTGATTGCGTTTACCGATCATCGTTATCACAATAAGGATATTGGTGGCGGTCGTCATCTCGACAT
CGTGATGAAGACCAGTATGGACAAGGGCGCTACCTGGAGCTCTCCTGAGCAGATGGTGGCAAAGGGTGGAAACGGTATTG
CTACCAGTTTCGACTGCGCCCATGGCGATGCGGCTGTCGTAGTAGATAAGAAGAGCGGCAGAATCCTCCTAATGTGTGCA
TCGGGCGGCATCGGCTACTGGGAGTCTAAGCGTGGCAATCTCCTGATGATGGGTAGATACTACAGCGACGACGAGGGTAA
GACATGGTATGGCGAGGAAGTGACCAAGCAGATTTACGACCTCATCCCAGAAGTGGAATCAGCCTTCTTTACCAGTGGTA
GAATCTGCCAGAGTAAGCAGATCAAAGTGGGCAAATACTATCGTGTCTATACCGTGTTGTGTACCCGTAGCGGTAACCGC
ATTCTCTATAGCGATGACTTTGGAGAGACCTGGAATGTCTTGGGCAAGAATGTAGCCGAGGCTGCTCCTCGTGGAGATGA
AGCTAAGGTTGAAGAGTTGCCAAACGGCAACGTGTTGCTCAGCAGCCGTGCAATGGGTGGACGCCACATCAACATCTATA
CTTATGAGGATAAGAAGACTGCCACAGGCTCTTGGGGCAAGGTAATAGCTTCTGATGCCAAGAATATGGGTGTTGCAGCC
CACAAGAACTCTTGCAATGGCGAGGTTCTCATGGTGGATGCCAAGAAGAACGGCAAGAAGGTGAAACTGCTCCTGCAGAG
TGTTCCGGTAGGTCCAGGCCGTAACAACGTAGGTATCTACTACAAGGCATTGGAGACTCCTGCTGATTATGCCACTCCAG
AGGCGATTGCCAAGAACTGGGAAGGCTGCTATCAGTTGAGCAATACAACATCGGCTTACTCAACCATGGTTCAGGGCAAG
AATGGAAGCATCTACTTCCTCCTGGAGGAGAATGCCTTTAAGGATCCGAAGACACAGACGGATGATTACTACGATATCCG
ATTCTATAACCTGAGCATTGAGCAGATAACAAATAATAGATATAAATAA
>igc_K01186_MH0203_GL0142252_1166635_unknown_Lipid_Metabolism
ATGCATAATGAAGACAAGGAAAGGGGCAACACCCACATGGCAAAGGAACAACTTATCTTCTGCGGCAGCAGCGAGACCTT
TCTCGACAAAGCGCTCACCGCAGACAGCAATGGGGACAACGGCGGCAACGCCTTTCGTATTCCAAGTTTAGTGAACGCCG
ACGGCACCCTGATCGCCGCTATTGACCGCGCCTCCTGCGGGGCGGACTGGGGTTACATTGAGTTGGCGGTACGCCGAAGT
GAAGACGGCGGCAAAACCTGGTCGCCCATTGAGACCATTGCCGCTCCCCCGGCAAGGGAGACCAAGATCAGCGCCGACTG
CTATGCCTCCGCTTTTTACATTGATCCCTGTATGGCGGTGGCACCAAACGGCGATGTGATCCTGCTGGCGGATTTTTGGC
CGGAGTGCAAGGGGCTGCACAATCAGCGTCTGCTGGATAAGCACAAGGTGCCCTACGCACAACTCAACGGTAGAATGCGG
CCGCTGATCTATGACCGAGACGGCAATTTCTACTACATAGAAGAAAGCGGCGCGGTGCTGGACAGTCAAAAGCAGCCCAC
CCCCTATCGTCTGGGCAGCGGCTTTGGCGATCTTTATAAAGGCGACGAATATGTGGGCAACATTTACTTAAACGGCGCAG
TTGGCAAGAACGAAGCCGGAGCGGTCACCACCTTTGGTGCGCCGCTAAAGGCACCCAAGCGTTGCTATGTATTTATGCTG
CGCAGCAGCGACCGGGGCAAAACCTGGAGCGACCCGGTGGATATTACCAATATGGTACTCCATGAAACGGACGGCACCTT
TCTGGGCGTAGCACCCGGAGCGGGCATTACCACCACAGACGGGCGAATCGTTATGCCCTTGTATGTGGACCGCAAAAGCA
CCGTCTCCATTTACAGTGTGGACAACGGTGACACCTGGCACCGCATGACCTCCCAGCCCTATGCGGAGAATACGGACGAG
TGGCAAATGGTGGAAGCGCCGGACGGCAGTATTGTGGGCTTCGGACGGCAAAAGCGCTTCGGAAAGACCCCTATGTCCAT
TTCTACCAACAAGGGAAAAAGCTGGAGCAAATGCGGCAAAACCGGGCTGTACGCCCCCAAGTGCCAAAAAAGCGTGATCG
CTGTGGGAGACACCGTCTTTTGCAGCCATCCCTCCGGGCACACCCGTGAAAACGGTATGCTCTCCGTAGGCAAACTGCGG
CGCAAAAAAGGCGGCTACACCCATGTGGACTGGGTGCGCCATGTGCCCATCAACCGGGGCTTTTTTGCCTACTCCTGCCT
GGCGCAAATTGACGCGCACACCCTGGGCGTACTCTATGAGGACCGACCCTCCAGCCATATTCAGTTTCAAACCTTTGAAC
TGGCGGAACTGATGAGTTAA
>igc_K01186_MH0203_GL0197635_1791066_unknown_Lipid_Metabolism
ATGAGTTCACAAACCATTCCTGATACCGCTGTTCGGATTCCAGACAATACCTTCTGCTCACAGCCGGTTCAGCTCTATTA
TCCGGGCTATATGGGCGCGCCGAACTACCGCATGCCGTCTCTCCTGCAAACCCGTCAAGGGACCCTTTTGGCAGCCATTG
ACCAAAGAATGCACGGACCTCACGAGCATCCTAACAAAATTCATATTGTTATGCGAAGAAGTACAGACCACGGCCGGAGT
TTTGGCCCCGGAATTACCGTCGTGCAAATGCCGGAGAATGCACAGGCGATTGACAGCTGTATGCTGCAGGACCGCGATAC
AGGACGAATCTTTCTTCTAACAGGTCAGTTTTCTGAAAACACTACTCTTTTTTCTGTCAGCCCGGGAACAGGCTATGAAG
TCATAGAAGGCCAATTATACCGTCAGCTTCTGGACGATAATGGCGTAAAGTATCTGGAGAATTCCGCTGGAGAGATCACT
TGTCGCGGGAAGCCAACCCCCTATACGACAAACAAAGGTTACGAGCTGTTTTTTGACGGGGAACCCATGGGTTACCTTTT
TTCGGAACGATGTCCGCTCCGCGTTTATCCGACCAGCTATTTGGTCTATGTTTACAGCGATGATGACGGAAAAACCTGGA
GCTTGCCTCAGCCGCTGAATCCCTATGTCAAAGAGAACTGGATGACTTTCATGGGCTGCAGTCCAGGCCGTGGAATTCAG
CTTCGTCATGGAAGTCATGCTGGTCGTCTGCTTTTTCCGGTATATTATGTAAACCCCTATGGCATACAGTGTGCCGCATT
GATTTACAGCGATGATCATGGAAGCACATGGCGGCGTGGAGAGTCCTGCAACGATCATCGCCTATTCGATGGCATGCTCC
ATCACTCCAAAACACTGACCGACAGACGGTTGGATACCAATGAGGCACAGGCTGTGGAATTACCGGATGGGAATGTTCTG
CTTTTCGCCAAAAGCCCTTTTAATGAAACGGGCTGTATTGCCGTTGCCATCAGCAGGGATGGAGGAAAAAGTTTTGATTC
AACGTTGCGCTTCGACCTTGCGCTACATTCGACCGACAGTCTGTCTGTTATCTCCTGCGGTTGTAAAGTGGATGGATATG
AGGCGCTGATATATGCGGGCGGTGACTCGGTTAGC
>igc_K01186_MH0203_GL0205084_290841_unknown_Lipid_Metabolism
ATGGAACCAGAAGTTCGACCTGTATTTGAAATTGAAAATCTGTGCGCTATCAACTGTCAGGCTCCTGACTTGACGGCTCA
GATGCAGCCATATACGCATTTAAAGGAAGGCACTATCGTCATCCGATTCCGAAGCTATGAACTGCATTCTGGAGGCGCTG
CACTACTGACGTTTGTAAACAACCAGTATCCGGCGTCGTATTTCAGTATTTACGTTGTCGTCTCGTCCATGGTTGGATTT
GTAAAAAAGGTTATCTCCAGGGATCAAGCGGATTTTCATACCATTATTGTCAATGCCAATGAGCAGGCTCAGGTAAACAT
GGTCAACACCCTGGCGATTCGTATCAAGGCAGGTGAAGGATATAAAATCTACCTTAACGGGCGTCTCATCCGCGACTATC
CGGATTCCAATGCGTGTTTCTTAAACGACATTTCTCTTCGCGGTCAAATTGATACCGTCTTGGTTGGTAAGATGGTTGAT
GCGCAGAAAATGAAGCAGCGTGAAATGCTTTTTCATGGGGATATTGATTTTCTTCGCCTGTATGATGTGCCTCTGACGGA
CAAAAGTCTATGTGAAATGACGGCGCAGACCACCCCTGATTTCCGCGTGCGTATACCGGAGAAAGGAAGCCTTTCTGTGC
CTGTGAAACTTTGTGAACCGGGCTATCAGGGTGCCGGAAATTTTCGGATACCCGTTCCGCTTCGCACGCTGAAGGGCACG
ATTCTGGTCACTTTTGATAAGATGTTTCAAGGACCTCAGGATCATCCAAATCGGATTCATCTCGTCATGCGGCGCAGCGA
AGATGGTGGACGTACATGGAAGCATGCACAGACGTTGGTACGCTTTCCTGGAAACGCTCAAGCCATCGACAGTTGTATGC
TTCAAGACAGGGATACGGGCAGGATATTTCTATTGACGAGCACCTATCCGGAAAACGTCACGGTCTTCACAAGTGACAGC
GGTGTGGGCTATGTTTGTGAGAATGGGGATAACAAGCGCATTTTGGTGGATGATGCGGGGCGCCAATACCTGGTGGAGCC
TGATGGCAGGGTAACTATCAACGGATGTGACACCAGTTATACTGCCAATAGGAATGGAACTGAGCTGTACCAAAACGGCA
CCCTGGTCGGATATACCTACATGGAAAAATGTCCGCTTCGTATTCCCCGGACCAGTTTCCTGGTCATGTTGACCAGCGAT
GATGACGGCTTGACCTGGTCAGAACCTGTGGATCTTAACCCAATGCTGAAGAAAGAATGGATGCATTTTTGGGGCTGTGG
TCCCGGAACCGGAATTCAGCTCAAATATGGAGAGCATCGCGGGAGGCTGTTGATGCAGACTTACTGCTTTAACAAACATT
CCATTGAGTCCCCGATGTTTATTTACAGCGACGATCATGGAAAGACCTGGCACATGGGGGAAACGATCAACGACCATCGT
TTGTATAACGGAAAAATGTATTTCGCGGAAACCGCCGACCACTGGGATCTGGATTCCAGTGAGTCGCAGGGTGTGGAATT
GCCCAATGGCACGGTCCTCCTCTATGCCAAAAACTATCGGAATCCCACGCGCTGCATCGCTGTGGCAATAAGTAAAGATG
GGGGAGTGACGTTTGATCCGGTTGTGAAGCATGATCCTGTTTTGCATTCGACATACAGCATGAGCATAATCGAATGGCCG
GTCCCAATCATGGGCGAGACAGCTTATGTGTACTGTAGCAGTGATACCCGTGCGGGAAATTATAACGGTGCTGCGAAGAT
TGGCTTTTTCCGGGAGGATGGCCAGGGTGGGCATATTGAGTGGCGTTATTCACGCCTGTTCAAGCCAGGAGCGTTTGGCT
ATTGCTTTCTTTGCCCGGTATCGGATGATACCCTTGGCGTGGCTTATGAATCAAGCGGAGCGCTGCATCTGAGCTTTCAG
ACAATGAATCTGGCCTTCCTCCTTTCCAATGACGACCGTCCTCTTAATCCGCTAAGGCTTTGTACAAAGGTGCTACGGCC
AGAAGCCTCAGGCACTCGAATTACACTTTGCTTTGATCAGCTTGTGATGTTGACGGGGGAACGGGTACTTTATGTGCACA
AGGACAGCAAATGGTTGCCGGCATACTATGTTGGGAGAGATCAAAGCAGCCGTTGCTATGATTTTTTCCTACCGGATGTG
CCTCCGTCCAGTGTGAGTGAGATTGCTCTGTCGGCTGAAGCCGATGTGGTTACATGCAACGGGATGCTTTATCATTATGA
CCGTGATCGAAGAAACTTCATATGGCAGTACTATAACAAACCCTATGTATCGCTCAAGGGATCAGGAGCCGTTTGA
>igc_K01186_MH0205_GL0093870_745103_Bacteroides_Lipid_Metabolism
TTAGTCGATACCATGAAAAAAGCCGTAATTCTATTTTCGCTTTTCTGTTTTCTGTGTGCTATACCGGTAGTTCAAGCAGC
AGATACCATTTTTGTTCGTGAAACACGTATTCCTATTTTGATAGAAAGGCAGGATAATGTCTTATTCTATCTCCGTTTGG
ATGCTAAAGAGAGCCAGACCCTGAACGATGTAGTGTTAAACTTGGGTGAAGGAGTGAATCTTTCTGAAATTCAGTCCATA
AAGCTTTATTATGGAGGTACTGAAGCATTGCAGGATAGTGGTAAAAAACGTTTTGCTCCTGTTGGATATATTTCCAGTAA
CACTCCGGGGAAAACACTTGCCGCCAATCCGTCTTATTCAATCAAAAGATCGGAGGTAACTAATCCCGGTAATCAGGTTG
TTCTGAAAGGAGATCAGAAACTGTTTCCCGGAATCAATTATTTCTGGATTAGTTTGCAAATGAAGCCGGGCACTTCGCTT
ACCAGCAAGGTGACTGCGGATATCGCTTCAATTACTTTGGATGGCAAAAAAGCCCTGTTGGATGTAGTTTCAGAAAATGG
GATAGAACACCGTATGGGAGTAGGAGTGCGCCATGCCGGAGACGATAATTCTGCCGCATTCCGTATTCCGGGATTGGTGA
CTACTAATAAAGGTACGTTACTGGGAGTTTATGATGTACGTTATAACAGTAGTGTTGACTTGCAGGAGCATGTTGATGTT
GGTTTAAGCCGCAGTACAGATGGTGGAAAAACTTGGGAAAAAATGCGTTTGCCTTTGGCTTTTGGAGAATTCGGTGGTCT
GCCTGCCGGTCAGAATGGGGTAGGAGACCCTTCTATCCTTGTTGATACAAAAACAAATAATGTTTGGGTGGTTGCTGCCT
GGACACATGGTATGGGTAATCAGCGGGCATGGTGGAGTTCACATCCGGGTATGGATATGAACCATACAGCACAACTTGTT
TTAGCTAAAAGTACAGATGATGGTAAAACATGGTCTGCACCTATTAATATTACAGAGCAGGTGAAAGATCCTTCTTGGTA
TTTCTTGTTGCAGGGACCGGGTAGGGGTATCACTATGAGTGACGGTACTTTGGTATTCCCAACTCAGTTTATCGATTCGA
CACGTGTGCCCAATGCCGGTATTATGTACAGTAAAGATGGTGGCAAGAACTGGAAAATGCACAATTATGCACGTACGAAC
ACCACAGAAGCCCAGGTAGCTGAGGTCGAACCCGGAGTGTTGATGTTGAATATGCGTGATAATCGCGGAGGAAGCCGCGC
TGTGGCTATTACAAAAGATTTGGGTAAAACATGGACGGAACATGAATCTTCTCGTAAGGCATTGCCGGAATCTGTTTGTA
TGGCTAGTTTGATCAGTGTGAAAGCAAAAGATAATGTGTTAGGCAAGGATTTATTGATTTTCTCTAATCCTAATACGACA
AAAGGACGCTATAATACTACTATTAAAATAAGTTTGGATGGCGGTGTGACTTGGTCACCCGAACATCAGCTGTTGTTGGA
TGAAGGCAATAACTGGGGTTATTCTTGCCTCTCCATGATTGATAAAGAGACGATTGGTATTCTTTATGAAAGTAGTGTGG
CGCACATGACATTCCAGGCTGTGAAGTTGAAAGACATTATTAAATGA
>igc_K01186_MH0206_GL0107542_616876_unknown_unknown
ATGTACCGCTATCTTCAAAACATGGAAGCCCGCATGACCGACGATCAGCGGGATATGCTCCGTCGCATTTGGGAGCCCAC
GGTTGTGGCAACTCCCCTGGGCGATTCACGGCGCAACGTTTGCATTCTGCCCGACGGCGAGATCCGCTCCTATGGGCGGC
TCTACGGCAAGAACGATGAGGACAAAAACGTGCAAACGGCGTATCTTTCGTCGGTGGACGGCGGCATTTCCTGGACTCGG
CACTACGCGCACGGCATCATGAATGCCTGCACATATTTTCCAACCCCCGACCTCTACATCACCGCCTGCGACGCGCACAA
CAATCCCGTTGATGAGGGGAGCGGTCTTTGGGTGCTGCGCTCGAAGGTCGGTCCCGACGATCCCGCCCCCGAGATCATCA
AGATCAGCGACGGTGTCTATGGAGATACCTTCCTGCCGCGTCAGTCGGCATATTCCAACCGCATCTGGTTCACCACGCAA
TGCTCGGCAGACTACAACACCCGTGTTGCCACGTTCTTTTTCTCCGATGATTGGGGCAAGACCTGGGAGCGCCGAGAGCT
GCCGCAGGTTGCGCCGCTTTCCGTCGAATATCCGCACAAGGGACCGAGATGGTCGATTGCAAGCGGCACTGAGCCCAACG
TGGTCGAGTTATCCGAGAACAACATGATGATGATCATTCGCACGCCTACCGATTGCTTCTACAAAAGCTATTCGCACGAT
GGCGGCGAAAGCTGGTCCACTCCCGAGCCTTCCACCTTCTGGGGAACCAACACCACGGCGTTTCTTCTGCGGCTGTCCGA
CGGTAGAGTGCTCACCTTTTGGAACAACACAAAACCCCTTCCCGAGGCGGATCACCGTGCAACCCTGCCTCCGGTGGATG
AAAAGACCGCCATCGGACGCTATGAGGACGTGTTCACCAATCGTGATGCGGCACATGCGGCAATCAGCGAGGACTGCGGC
AGGACCTTTCTCGGCTACCGCGAGATATTGCTCAACCCCGTTCGCAACAACACCGATTTCCGTTACGTTGGCGGCGTGGC
GTCCTCCAATGACAAGAGCGTACATCAGTTTCAGGCGTTTGAGCTGCCCTTTGGCAAGATTCTCGTGAGTGTAGGACAGA
ACGAGGTCTCGCGCCGCTTGGTCATTTTCGACGCCGATTGGCTCTACGAGACCTCGTGCCGCGAGGACTTTCGCATGGGG
CTCGGGCAGATCACGACGCACACCTACGTGCGCAGTGTTTCAGGGTGCACGATCTCGCGCGTTGGCAACGGGCATTGCTC
GTGGAATCGCGCACCGAGCGCCTATCTGATGCCCGATCCCGAAGGGGGATATGCCGAGATGCTCTATATCTGCAAGCGAC
ATGACGATCGCCTTTGGGGTGACGTTGGCGGTGCTGCTTGGAATTTCCCTGCGTCGAGAGTGGGGCGTGTGTCGGTCGAA
CTCAAGCTCGTTGAGAAAACGGCACGCATCACGCTCACCGATCGCTGGTACAATCCCTGTGACCCCTATGCCGCCGAGCT
CTCGCCCTTTGCTCTTGAGCTTGACGCCGAGCGGATCGGTACCGATTTCGTGCGTGTGGATATCGACTTTAACACCCTGT
GCGGCGAGGCGACCGTTTCGGTCAACGATGATCCCATCACGCAGATCAAGATGAAGGGCGCATGTGCCACGGGTATTTCC
TACCTGCTTCTGCAATGCGCAACCGAGGGGGAGTCCCACGGCTTTTACGTCCGCTTGCTTGAAAAGCGTGAAACAGAGAA
GAAAAACTGA
>igc_K01186_MH0211_GL0090958_23875_Blautia_Lipid_Metabolism
TTGAAAGAAGGAGAGATGAGCATGAAGAAAAAAATAATGGCGGTCCTTTTGGCACTCGCTATGGTGACCCAAGGCGCCAT
GCCTGTTTTTGCTCAAAATGAAGGTGCGGAAGGAATTGAGACAGCGGCAGATGCAGAAACGGCAAAAATTTTGTGCAAGG
AGTATTTGAGTGAAGAACAGCAGATTCAAGGCATTGATCAACGTTTTGAAATACCACAAGAAGACGTGTCTTTTGTAAAC
GATTTGGGAAGTGGTACGATCACGCTGAGTTTTAAGACAGGCAGTACTAATTTGCAGGCGCTGGCCGCGATCAACGGAGA
CAAGCATGCGAATCATTACATGTCTTTGTATATCAGCGGCGGAAATAAAATCGGCTTTGAATTCCGTAAAAACGCAACTG
TAAATGATCACAGAAATTTTACGGTAGATAATGTGAATCTTGCGGATAATCAGTGGCATACGATCACGCTTGCGGTAGAA
AAGGACAGTTATTATAAAGTATATCTGGATCAAAAACTTGTACAGAAGTGGGAAGTTGACGAGACTAATTTTGTTGATAA
AATGGAGTGGGAACCGACTTCAGTGACATTTGGAGGCGCAAAACGGATTTCGGGAAACAGTTATCCTTTTACCGGAAGTA
TCAAGCAGGTAAAACTGTATAATGAAGCGGCTTCCGAAGATCAGATCCTGGCAGATCACGGTGCAGTTTCTGTAGGAACA
CCGATTTTTACTTATCAGAGAAAAACTTTTGACGGAACAGAAGGAAAGATGGTTCAGCTTCCGGAGCAAAAAGAGACAAT
TTCCGGATTGAAAAAAGGAACGTTTTCTTTTGCATATCGCTTGAACGAGGCGGCTGTAGGCAAAACGATTTACGGATTAT
TATCGCTGTCGAACAGCAATGCGGATAAAGAGTACGGAGCGCTCTATATTAAGCCGAAGGACAATCGGATCGGATATGAA
GTGCAGGGAAAAGGGGATAAATATATTACGCTCAAAGACGGAAAATCTGTCAATAATGCCCAGTGGCATACGGTGACATA
TGCCTTTGACGGCACACATGCAGAGTTTTACTTAGACGGAGCATCCATCGGAAAATTCGAGACAACGTATTTGCTGAAGG
GAGATTGGACTCCGGATATGGTTACGCTTGGCGGAATCAGCAGAACGAATAAGACGCCGGGCGCGAAATGGCCGTTCTAC
GGAACGATCGACAGCGTCAATGTGTTTGATGAAACGTTAAATGCGGAACAGGTTATGGAGCTTCATAGACGTACTTTGCC
GCAGGATGAACCGGAATACGGAGAGAACGTCTATAAGACAGGCGAGTACGGTATTTATGATATGGGCGATTATGATTCTT
ATAATTACCGTATTCCCGCAATGGTTACAACGAGCAAAGGAACTCTGATCGCAGCAGCCGATCAAAGAAATACACATTGG
TCCGACTGGGGAAATATTGATACAGTTGTCAGAAGAAGTACAGATAACGGACTGACATGGGAAGAGCCGATCGATGTAAT
CGATCTGAAATCACAATCCTATTTTAACGGCACACAATCTGCGTATACGATTGACCCGGCATTGATCGCAGAGGGCGAAA
ACGGAAAGAATCCGGGGCGTGTCTGGATGCTTGTAGATATGATGCCGGAATCGACGAATGGAAGCCAGGGTACATATTCG
ATCAAAGAAACGGGAACAGGCTATGTGAAAGTAGATGGAAAAGATTATCTGGCGCTTTATGATAAAGACAATAATCAATA
TACGCTTCGAGAGAACGGAGAAGTATTTGATAAGGAGAATCGCAAAACCGATTATGTGGTAAAACAGTTTGAAGGAAATG
ATAAACAAGGATACCACGAAAAAGGCGATCTGTATCAATCCGGTAAATATGTGGGAAATATTTATTTGAGAAGCGCTTCT
AAGAACAACGATTCCGCTCCGCTTCATCCTAAGCAGACATGCTATTTGTGGCTAAGTTATAGCGATGACGACGGTATGAC
GTGGAGCGAACCGGTAGACATTACGCCGCAGGTAAAAGAAGACTGGATGAGATTTTGCGGTGTCGGTCCTGGATTCGGAG
TTCAGCTTCAGTATGATGAAAAGCATCCGGGAAGACTTATATTCCCGATTTATTATACGATTGCCGGAAGCGGTATAGGA
TTCCAGTCTTCGGCTTGTGTTTACAGTGATGACGGCGGAAAAACATGGCATAGAGGAGAATCTCCGAATGACGGAAGAAT
CAACAAAGACGGACAGGAGACTTCTTCGCAAAATCCGGTCGGCATCAGTGAACTGACAGAAAGTCAGATCATTGAACTAA
GCAGCGGAAATTTGCTTCAGTTTATGAGAAATACACGCGGAAACGGAAAAGTTGTTGTTTCAAGAAGTACAGACGGAGGA
GCGACATGGAGTGATCCGATCGATACAACGGCGCCGGAAGTATACTGTCAGTTATCTGTTTTATATTATGATAAAAACGG
AACAGGCGGCAAAGACAGAGTGATCATGTCGAATCCGGGAGGGACAGGAAGAAATAACGGAACATTGCGAATCGGAGAAG
TGACAGAAACAAAGGATAGTTTTTCTGTAGACTGGGTAGAAGAAAAAATGTTCTGTCCTAATAATTACGCATATTCTTGT
CTGACAAAAATGAAAGACGGAAATATGGGACTTCTCTATGAACATCAGAATACGATCAAATTTACTGCGTTTAATTTAGA
GTATATTAAAGATGAAGTGAATTTATTGAGTCCGACGATTACATCTGTTACATACAAAGTGGAAAAAACAGACGATCACG
CTTATACGCTCCCGGGAGATAAATATGTGATCACAGTGAAAACAGATCAGAATGTCACTGTGCAAGGAACACCGAAATTC
AGATTTATGTTAAATGGTAAAGGCCGTTATGCAAACTATGTATCCGGTGGGAATGACGACAAGGAGTTAGTATTTGAATA
CACTGTACAAAAAGGCGATGAAGGAACTATTCAGTTTAAAGGACCAAAAATTATCTGCGATGAAACAGGCACAGTAAAAA
ATGCAAATGATTTGTGCGTAAGTTCGGGAGATATGGATGTTAAAATGGGATACATCGGAGTAGATCCTTCGGATGCGGCA
AGAGATATTGCGACAGATCAGATGAGCGCTGCGGCAGGTTCGGCTCAATCGGGTCAGGAGGCGTCGAATGTTCTGGACGG
AAAAGCGGATACATTGTGGCATACAAAATGGAGCGCCGGTCACGGACGCGAAAAACATTGGATTCAGTTTGAACTGAAAG
ACTTTTATTTGATCGACGGAATCCGTTATCAGCCGAGACCTTCGGGAGGAACAAACGGTATTATTACGGAATACAAAGTG
GAAGTAAGTAATGACGGCGTTCACTTTGAAGAGGCGGCAACAGGAACATGGGACGCGAACGCTGCATGGAAACTGGCTTC
ATTTGAGCCGGTCTGCGCAAAGTATGTGCGTTTGACATCTTTGGACGCGCTTAGCGTGGAAGCGGATAATGACTATGCTT
CGGCAGCGGAAATCCGCCTTACAGGAATAAAAACAGAAGCACCTCCGGTTGTGGAAGCGGATAAAAAAGCTTTGGAAGCT
GCGATTGAATATGCGAAAGATGCAAAAACAAAACCGGAATATGAATATGTTGTACCGATTGTAAAACAGAAATTAGACGA
GGCGCTTGAAGCGGCTGAAACTGTTTTTGCAAATGAAGCCGCAACACAGGGAGAAGTTGACAAGGCAGAAGCTGATCTTA
AAAAAATGCTTGAATATTTGTCTTTTACAGGAGATGCAAAATTGCTCAGAGAGCTGGTAGACATTGCAAAAGAAATCAAT
ACAGATATTTATACAGAGCAGAGTGCGAATGCGTTTAAAGAAGCGCTTGAAGAAGCGGAAGCTGTGCTTGCCAATGAAAA
TGCGCTGCAGGATGAACTTGACGCGGCTCATAAAAAATTACAAGAGGCAATGGATGGATTGAAAGTGATACCTGTGGATA
AATCACAGCTTCGGAAACTTGTAGACGATTCGCGGAAATATGTAGAAAAACTGAGTGAGTATACAGCCCAAAGCGGTCAG
ATTTTTATGGGAGCATTTGAGGCGGCTGAAAATATTTTAGAAAAACAGGACGCGACAAAAGAGGAAGTGGATCAGGCGTG
TGCAAATCTTCGCAATGCAGTCTTTGGATTGAGGTTGATACCGAGCAAAGAAAAACTGGAAGAATTGATCCAAAGTGCAG
AACAGATCGATGTGAAGCTTTACACAGAAGAAAGCGCAGAAAAATTCATGTCGGCATTAGCGAAAGCAAAAGAGGTATTT
GCAGATTCGGAAGCCTCGAAAGAGGAAGTGGAAGATGCAGAACAGGTACTTGCAAAAGCGATAGATGAGTTAAAAGAAGT
TGACAAAGACGATGATAAAGATGAAGACAAAGAAGTGCCGAACAAAGATAAATTAGGAGAATTAATCCAAAGTGCCAAAC
AGATCGATGTGAAGCTTTACACAGAAGAAAGCGCAGAAAAATTCATGTCGGCATTAGCGAAAGCAAAAGAGGTATTTGCA
GACGAGGACGCAACGAAAGCGGAAGTAGAAGATGCAGAACAGGCACTTGCAAAAGCAATCGACGAATTGAAATTAAAAGA
AGTCGGAAAAGAAGACAAAGAAAAGAATGCAGGCGCTGTTAAAACAGGCGATAGTTCAACTCCGATTTTATTTGCAGTGA
TTGCGGTATTAAGCGTGGGAACGATATTTTTTGTACGGAAAAAAGAAGAAAAGAAATTTACATGCTGA
>igc_K01186_MH0211_GL0175338_2380871_unknown_Metabolism
GTGAATAGCGATGTAAATTATCAGGTTTTGGAACATCAGCACATTTTTACACCAAAGCGTTATTTTCGTCAGTGCCATGC
GTCCACGATATGTCGTCTGCCGGATGGCTCATTTGGAGTGGCATGGTTTGGCGGAAGTCATGAGAAAGCGCCAGATGTGG
CAATCTGGTTTTCAAAGAAGACAAATGAGGGCTGGAGCGAGCCGGTAAAGGTTGCAGATGATAAGGACATCCCTTGCTGG
AATCCGGTATTGTTCGCACAGGAAAATCAGGTCCTTTTGTTTTATAAAGTAGGACAGGAAATTTCGCGCTGGCAGACGAT
GATTAAGATCTCATTGGATTCTGGTGAGACTTGGAGCGAGGCAAAAGAGCTGGTGAAAGGCGATTTTGGCGGTCGTGGTC
CAGTGAAAAATAAATGCATTCTATTAGCAGATGGCAGTATTCTGGCACCGGCTTCTACCGAAGGGGATGGCTGGAAATGT
TTTACCGATCACTCTGTTGATCAGGGAAAGACATGGACACGCTCCGAAGATGTTGTACCACAAAGTGGCAGCGTAAAAAA
TTCTGGAATGATTCAGCCGACACTCTGGCAGGATGCATCAAAACAGTTACATATGTTAATGAGAAGCAGCGAGGGCTGTA
TCTTTCGAAGTGGTTGGGACAAGGAGATAGGAAAATGGGGGGAAGCCTATCCGACTGCGCTTCCAAATAATAACTGCGGA
ATTGATCTGGCGAGGCTTTCAGACGGACGGCTTGTGCTTGTATACAATCCGGTATCCGGCAACTGGGCAGCGCGCACGCC
AATCGCATTTTCAGTGTCGGCAGACAATGGCACAACATGGAGTGAACCACAGATATTAGATTATGTGCCATGTGAAACCA
ATCAGGAGTATGCGGAGTTCTCGTATCCGGCGATAATCGCAGAGGATAGCGATGTGTATCTGACATATACCTGGAAGCGT
CGAACGATTGCGTTCTGGCATATTCGGATTTTGTAA
>igc_K01186_MH0212_GL0002588_1223614_unknown_Lipid_Metabolism
AGCAATCTGTTTTATTATGATTCACCATATCTTGTTTATCCGACGGATTACCTGTATCTGACGAGTTCAAAGGATGGCGG
AGCTACCTGGTCCGTTCCATCTCTCTTAAATCTTAAGAAGGAGTCTGAGCAGACGCTTCTGGTAGGACCTGGAAGGGGTA
TCGTAACTTCGAAGGGAAGAATCGTTTTTACAGCTTATGAATTTACGGGCGGAGACAGAAACAGCGTTTGCTTTTATTCC
GACGACCAGGGCGTGACCTGGACACGCGGGGAGTCCGTATCAGAGATCAGCTCGGAGGCGGCAGTTGTCGAGGCGGAAGG
AAAACTGTATATGTTTACACGCCACGGTGGGTATTATGTATCAGAGGACTGGGGAGAAACATGGTCTCCAAAGAAAGAGG
TCGGTGTCAGCTACACCTTGAGCTGTGAGCTGAGCGCTATTACTTATTCAAAGAAGATTGATGGAAAGACGGCAATCATT
CTCTCTGCACCAACCAGCGGCCGTGCAGCTGGAAAGCTTTTCGTAGCTCTGGTACAGAATGACGGAACGCTTTCCTGGGA
TTATGATTACAGCGTAAATGGCAGCGCATATTATGCGTATTCCTGCCTGACAGAGTTAAAGGATGGTTCTGTTGGCCTGC
TCTATGAAAACGGCGGCGCAGCGATTACTTATACCAATATACCGATTTCAGATATTGCAGAAGATGCGGTTATCAGTAAT
ATCTGGTGTGAAGATGCCGATGGAAATACGACAGGCAGTATTGATATGAAGTCTGATGCTTCCGTGACGTTGAATGTTTT
TGATACGGAAAAAGATGCTGTTCTGACAGCGGTATCCAGTGATGCGACACTTTTGAATGTCAGCCTGGATGGGCAGAAGC
TGACCATTACAAGCAAGGCAGTCACGGATGGTCTGGCACGCGGATATGTGACACTGACAGACGGAACGAACACGGCGCAG
TTATTGGTAAATATTACAGATTCACAGCAGTATGAAATCGTAGACCTTCGCATGGGAGATACAAAGACCTTTACCATTGC
AGAAGGAAGTCTTGGAACAGTCGGGGATGCAGCGATCGCGAAAGTGACGAAAGAAGGCACACAGATGACGATCGAGGCGC
TTCAGGAAGGAATGACTTCGGTCGTGGCAGGCGGTACAGAATACTTCATTGTTGTGAAAAATGATGTAAAAGAACTGAAA
CTGGAAGAGGGCGAAAGCGTTATTGTAAAAGGAGCTTCCATTTTGCAGGAGGCAGACCAGAACGTTGCGCAGGTAGAGAA
AAACCTGGATCGCCCGCCTTATGCAAAGACGGACGGAGTTACGGCAGACGGAAAGTATCTGATTGGAACGGCATCG
>igc_K01186_MH0212_GL0003661_1942544_unknown_Lipid_Metabolism
GAGCAGCCATTTGCTACTGGTACGGGTGGAAGCAGATCTTTTCGTATACCGGCAATTATTACTTTGGAAAATGGCGATCT
TGTAGCAGCGGCAGATGCAAGATATGAGACAAATGGAGATGGGGGCGGTCTGGATACCATCGCTTCCGTATCCAGTGATG
GAGGAAATACGTGGAATTACAGCTATCCGTTGTATTTTCCGGACAGCAAAGGATATGCAGGAAGAAGCGCTACGACGATT
ATTGATCCGGGCATTGTAGAGGGGCCGGACGGTACGGTTTACTGCTTTGCGGATGTAAACCCGACGGGAAGCACGACGAT
GTATAAGACGATCGGAACCGGGACGGGATATGTGACGGTAAATGGAGGACGTTATCTTGCCATTACGGACAAATATAGTA
ATGTAGAAACGAGACCTACCGATGCCGATCTGACGACTTATGAATATTATGTAGATGATTTTGATGAGAATGGATATGCG
CAGATTCTGAAAAGGGCAGATGGAAGTGCGACAGGCTATGGGGTAGATGAATGGTACAACCTCTATACGGTTACGAATGG
AGAGTACGTCGCAGATTTGACACAGAAGCAGGTAAACAGCAATACGGATATTCAGCAGAATGTATTTTATAAGGATTCTC
TGTTCCATGTTTACAGCATTGGATATATCTGGTATGTAACTTCGAAGGATCATGGAAGAACGTGGGAACATCCAAGAAAT
ATCAATGACCAGGTGAAGAGACAGGACAATGAAAATGCCATTCTGGTTTCACCGGGTCAGGGAATCACCACAAATTCGGG
TGATATTGTACTGGGATTTTACGATCATGGCGGTGAAGAAAATGCAAGCATTGTATATTCTACGGATAATGGAGCTACAT
GGAAACGTACCAATGACGTTCCAGGAGCAGGTGCGGGAGGCAGGTGGTCCTCCGAGAATGAAATCGTAGAACTGGAAGAC
GGCACACTGCGTATGTTCTATCGAAGCGGAGCCGGCGTTATCTGTTACTGTGATGCACAGAAGAATGCGAATGGGGAATA
TGTGATGGGCACAAGTACGGCAACAGGCGTTTCTGTCTGCTCTACCTGTAATGTATCTGCAATTTCTTAT
>igc_K01186_MH0212_GL0062009_176460_unknown_Lipid_Metabolism
ATGCCCGGTACAGGCGGAAGTGAAAATTTTCGTATACCGGCAATCATTACTCTGGAGAATGGAGACCTTATAGCAGCGGC
AGATGCAAGATGGGGTACTTGGGAAGACGGAGGCGGTCTGGATACGATTGCTTCTGTATCTGGTGATGGAGGAAAGACGT
GGAATTACAGCTATCCGCTGTATTTTCCGGACAGTAAGAGATATGGAGGGAGAAGCGCTACTACGATTATTGATCCGGGC
ATTGTAGAGGGGCCGGACGGTACGGTTTACTGTTTTGCGGATGTAAATCCGACGGGAAGTACGACATACTACAAAACAAT
CGGGACAGGTACAGGATATGTGACGGTAAATGGAGGACGTTATCTTGCTATTACGGATGATTATGAAAACGTAGAAACAA
GACCTGAAGATGAAGACCTTACGACTTATGAATATTATGTAGATGATTTTGATGAGAATGGATATGCGCAGATTCTGAAA
AGAGCAGACGGAAGTGAGACAGGCTATGGAGTAGATGAATGGTACAATCTTTATACGGTTACAAATGGAGAGTATGTTGC
AAATCTGACACAGAAGCAGGTAAACAGCAATACGGATATTCAGCAGAATGTATTTTATAAGGATTCCCTGTTCCATGTTT
ACAGCATTGGATATATCTGGTATGTAACCTCAAAAGATCATGGAAGAACCTGGGAACATCCAAGAAATATCAATGACCAG
GTGAAGAGACAGGATAATGAAAATGCTATTCTGATTTCACCGGGTCAGGGAATTACCACAAATTCAGGTGATATTTTCAT
TGGATTTTATAGTTTTGGCGATGAGAAATGCAATTCAACGATTGTGTATTCCACGGATAACGGAGATACATGGAAACGTA
CCAATGATCTTCCGGGAAAACGTTCGGAAGGAACATGGTCTAGCGAGAATGAAATCGTAGAACTGGAGGATGGCACCCTG
CGTATGTTCTATCGAAATGGAGCTAACGTTATCTGCTATTGTGACGCCAAAAAGAATGAGGATGGAGAGTATGTGATAGG
AGAAAGTACAGTAACGGACATTTCTATTTGGTCTGACTGTAATTTATCTGCAATTACCTATTCCAAAAAGATTAACGGCA
AGCAGGCAATTCTGCTGGCATGTCCGGGCGGATTTGGCCGTAAAAATGGTAAAATCTTTACACTTTTGGTAGAAGAGGAT
AAGTCTCTGTCTCTTTTCCGTACGTTTTCCGTACCGGATTCAGGGGATAGATACGCGTATTCTTGCCTGACAGAACTGGA
GGATGGTACGATTGGACTTCTCTGGGAGTCCGATACGTTTGCACGATCATCGATTAGATATGACCGTTTCAGTATTTTGG
AAGTGGCGCAGGGAGTGTCGATAGAGGGAGCTTTTCTTTATGCAGAAATAAGAGAAGGAAAAGATTATAAAAAGGAAATA
AATGGAGAAGGCGTTATTTCCGTGCAGCCGGATGAATCCATTGCAACGGTAGTCACAGACTTTGAAAATGGAAAAATGAC
CCTTACGATTCACGGAGTTTCCGCAGGTTATACGAAAACGGTGATTGACGGCGCAGAGTATAGAATAAGAGTGACTACGA
GAAATGTTTTGAAGGTGGGAGAGAACTTTGATGTGAAAGACGCCGCAGCATATACGAATGCTCCGGAAGATGAAAGTGTC
ATCAAGGTTCAGGCATACGAGGAAAAGAAGCAGGTAATGTATGACCACACTTCAAGTGTTGCGTCTTCCCTGAATAGTTT
TTCCGATACGAAAAAGGAAGGAAATACTCTGGAAGCGGCAGAGTTTACAATGATTGCTTCCGGGGAAAACTGGAGGATTT
ACAATGAGGCCACAAAAACTTATCTGGTAAACAGTAATGCAGACAATTTTTTCCGGAGGGAAGGCGTGGATATGAAAGTA
ACGCCAACAAATGACCAGGGAACTTTCCGTATCTGTCAGTCAAATGACCAAAGATATGTTATTTTCTTTTTTAAGGAGAT
GAACTTTAATGCAAATGGCTCTTATATTGATGATTTCGTAAATGGAAGTTATGAACTGGTACTGTTGGAGAAGCAGGATC
ATATATCTGATGAGGATACGGTTCCTGGATATCAGCGTGTACCTTCTATTACAAGCGGCAAAAAATATCTGATCAGCTAT
ATCTGGGAAGATGGAAGCATCATGGTTCTGTATCCGGAGAATGGCAAAAATAATCAGTCGAAGCTTGCTTTTTTACAGGA
GGCAGGTATCAGAGTTACGGCAATGGGGAAAGGCATGGAAAGTGTTGTCATTGATGGGCAGGAATACGATTTCAAGGTGG
CTGACCCTTCATGTACACACGAAAGCAGTGCAATAAAAGGTGTAATTCCGGCAGATTGTAACATGGAAGGTTATACTGGA
GACGAGATATGTGCTAACTGTGGCATTGTGATAAAAGAAGGAACATCTATACCGATGCTTACACATGACTGGGAGGAAAG
AGTCGTTACGAAAGAAGTGACCCGCACGGAAAATGGTGAGAAAGTCTACACCTGTAAAAATAACAGCCTTCACAAGAAGA
CGGAGATCATTTATGCGTTTGCGCTGGATAAGCTGATGACAGAGTATGAGAAGGCGGCTGCATTGATGACGCAGACAGAG
GAATACACGACGGAAGAAATTGCCGGGGTACAGGCTGTCTATGAGGGGCAGACAGCAGTTGTAACCGATAAA
>igc_K01186_MH0212_GL0074598_4953124_unknown_unknown
ACGACCCGAAACGATACGGTCGTAGCGATGGCGAGTCTGGTACAGTTAAAAGATGAGGAAGGAAACTATATTGATAAATG
GATGGGCGTTTACCATGATGGCAATACGTTTGTCAATTATAAGACTTATCTGACTTTTGATGAGAATGGAAACCAGCAGT
GGACGACTCCGGTGCCATATCTGAGTGAATATCGTTCCATTGAGTGGTCACATCAGATCTGCGAGGTCGGTATGTTCCGC
TCACCGGATGGAAACAGGATTGTGGCTTTGGCGAGAAATCAGTCTCACAATGGCCCTGCAACCATGTTCTATTCTGATGA
CGAGGGGGATACATGGAGTGAACCGGTTGAGCTTCCGGGATCGCTGGCTGGAGAACGTCATAAAGCGATGTATGATCCAA
CGGATCCGACAGGTCAGAGAATGATTGTTACCTTCCGTGAAATTTGCTATGACCTGAATGGAAATAATCTGTTTGATGGA
AACAGTGACTGGCTGGCAGGCGACTGGGTCGCATGGGTCGGAACTTATGATCAGCTTATGAATCTGGAGGAAGGGCAGTT
CCGTATCCTGCTCTGT
>igc_K01186_MH0212_GL0094129_2091772_unknown_unknown
TTCTTAAGATGGGCCTACGACGCATGGGTGGCAGACCCATTAAACGATGCAACGCACAATGCCTTTGAGCCGGGCGACTG
TTTCCTGATCTATCCGGCAGAGAAGGATGCGGCGGATAAGACGTGTAAAAGCTCCGTGCGCCTGGAGCGTATGGCAGAGG
GCGTCAGAGATGTGAATAAACTTCTCATAATTGAAAAGGAAGCGCCGCAGCTTGCAGGCGAGATTGAGAAACTTTATGAT
GGAATTCAGACGACTGCAAGCACGGGAAGAACTTATCTGAGCGCTGCGGAGAGAACGCGGCTTGCGGAAGAGATGAATAC
TTTTAAAGCAGGCGTAGCGGAACTTACGACACAGTATCTTGCCACAACATCTGACGGATTGTATATTTTAAGTAATAACA
AAGAGATGTTTGTAAACGATACCTGGCAGCTTCCGGTGAGCCTGAGGACAGAAGAAGAGGACAAGACGATTCTTTACAAA
TCCGCAGATTCCTCGATTGCGGCGATTGATGCAAATGGGGTGGTGACGGCAAGGAAAACAGGAAGCACGACCATTACAGC
GATCCATGAGGCGTCCGGATATCAGGATACGATAGAGGTTACCGTTACCAAAAAACCATTAAATATCAGTAATAAACTGA
AAGATTACAGATTGCCGGAACAATATCTGTCAGATATTGAAAAAGATCCGGAGAATGAGAAAGGGCGCCGTTATCTGGGA
CAGCCGGATATGATTATGCTGGATGATAATCAGACCTTGTTTACCGTTTATCCGGTAGGACATGGCGTGGGACGCATTGT
TATGCAGGTGAGCCGCGACGGTGGCGAGACATGGACAGAAAAGACGGATATTCCGGAAAGCTGGAGTACTTCTTATGAGA
CGCCGACGATTTATAAGCTGAACATGACGGACGGGACAACGAAGTTGATCGTGATTTCCGGAAGACCGGCAAACTTTGGA
GCAGCGACTGGCGGATGGGATACCTCCATATCCACAGATAACGGGGAGACATGGTCAGAGTATCAGACTTACTGTGAGTA
TTTTGCGGATGGTACGACCCGAAACGAT
>igc_K01186_MH0221_GL0008721_1194740_unknown_Lipid_Metabolism
CAGGATGGAACCGTTGTGGCTGCGATGGATGCACGGTTCGGCGGCACGCACGACTCGCCCAACAATCTGGAGATTGCAGT
GAGCAGAAGCGTGGATGGTGGACAGGTTTGGACGGAACCGGAGCTGGCCATCACCTTTGAGGATTGGGAAAACAGCGGTA
CAATCCTGCGGCCGAATGGGTCGCTCACAACTCAAGACAGCGCATCTGCCATAGACTCCAGCCTGCTGGAAGACGTGCAG
ACGGGACGCATTTTTATGCTGGTGGACGCGTTCCCCTACGCCACGGGCGCCTCGTCGGCACAGCAGGGGAGCGGTTATAC
GGAGGTCCACGGGCAAAAGTGCCTGATGCTGCGCAAAAACGGCGAGGATGAATACTGCTATACGGTCCATCCGGATGGCT
TCATTTACGATCAGGATGGGACGAAAACCTCCTATTCACTCAACAGCAGGTACGAGCTCTTGGAAAACGGGAGCCCATTG
ACTGTCCGGCAAAAAAGAACCTTTTACTGGTACAATGTTGCCTTTGCCCTAAAGTCGGGAAAAGAGGTGCCGATGAATAT
CCTGTATCAGGACGCTCTGTTCCAGCCTTTGCCCACCTCCTATCTCTATCTGCTCTATTCGGATGACGGAGGTCAAACCT
GGTCCGATCCCGTAGATCTGAATGGCCAGGTAAAGGGGGAGGACTCCTATTTTAAAGGCGTCTGTCCCGGCAGGGGGATT
CAAATTCAAAACGGCGGACATGCCGGACGCCTCATCTTCCCGGTTTATGAGTTGATTCCTGAGACGGGAGAACAGCGCTT
TTCGGTGATTTACAGCGATGATCATGGGGGATCCTGGCAGGCAGGGGAACGCATTGCCCTGACGCAGGAGATCAATAATA
TCAGTGAGACGCAACTGGTTCAATTGCCGGATGGAAGCCTCCGGTCCTTTTCCCGTACCACGGCCGGTTATGTAGGGACC
GCCTTTAGTACGGACGGTGGCCAGACGTGGAGTGAGCCGCAGCTGGTGCGCGAGATCCCACTCACGGGTGGCTCCGGATG
CCAGGTGTCGGCGATCAATTATGCGGGGAAAATTGAAGGGAAAGATGCGGTGTTACTCTCCGCACCTGCGGGCGAGAGCC
GGACAAACGGCTATATTTACGTGGGCCTGATTCAGGAGGGGGCCGATGGAAGGCCATACGAAATCGTCTGGACGTACAAA
AAGGAAGTAACCGGGGCGGATACCTATTTTGCCTATTCCTGCCTGACACAGCTGGCCGATGGCAGGATTGGTCTGTTATA
TGAACAGGCCAACACGCCGCAGACAATTGACACGACAGTTTTTGTCCCCTATACTGTGGATGAGCTATGCACCGCGGCAA
TCCAGTGA
>igc_K01186_MH0221_GL0031986_1772360_unknown_Metabolism
ATGGAATACGCAAAATTGCCGGGATTGACACCGGACGGAACGATGTATTGGAATGAGGAGATGGGGACTATGGAGGCGGT
GCTTCCTCCGGGAGGTTACAAGACCGCCCACGGCCCGGGGCTTTTGGAGCTGGAGAACGGGGATCTGCTGTGCGTCTGGT
TTGCGGGCTCCTTTGAGGGAAATGCAGATGTAAATGTCATCTGTGCGAGGCTCAAAAAGGGCTCAAGCCGGTGGGAGGAG
CCGGTTTTAGTCTCCCACGATCCGGACAGAAGCGAGCAGAATCCGTCCCTGTTTGCCGGCCCCGACGGGAAAGTGTGGGC
TATGTACACTTCCCAGCTGTCCCGGGTGGAAGGCAAGGACAACATGCAGTTTACCTCTGTGATCCGCTGTCAGAAGAGCG
CGGATGGGGGAGAGACCTGGAGCGATTACGAGACCGTATTTCCGGAGGAGGGCAGCTTCTGCAGACAACCCATCCAGGTG
CTGGAGAGTGGACGCTGGATTTTCGGTAACTGGATCTGTACCGACTCCGAGCTGGGCCTGACAGGTGATCCCACCGCATT
CCGCATTTCCGATGACCAGGGAAAGACCTGGAAAACCGTGGATATGCCGGAGAGCAACGGCGCGGTTCACGCCAATGTGG
TGGAGCTGGAGCCGGGACATCTGGCTGCGTTCATGAGAAGCCGCGCGGCCGACCATATCTACCGAAGCGAATCCATGGAC
AACGGAGATACCTGGACTGCACCGGTGCCCACCGTTCTGCCCAACAACAATTCCAGCATCAGTGCGGTCAAGCTGAAGAG
CGGCAGAATCGCCGTTGCCTACAACCCTACCTGCACACCCTGCCCGACACCCGGCGTGGCTTCCTGGCCGGGTCTGCGCT
GCCCGGTAGCCGTTGCGCTGTCCGAGGACGGCGGCCTTACCTTCCCCATGATCCGCTATATGGAACGGGGCGAGGGGTAC
ATGGGTGCTGAGAACAAGACGAACAACAGACAGTATGAATACCCATACATCATGCAGGGCGCGGACGGCAGGCTTCACCT
AGCATTTGCCTACAAGGACCGTCTCAGCGTGAAGTACATGAGCTTCACGGAGGAAGATGTTATGGGCAAAAAGCGCGAGA
CAGTGGGCCTCTACAACCCTACCTCGGCAAAGGTCCGGTAA
>igc_K01186_MH0221_GL0073084_189026_Bacteroides_Lipid_Metabolism
ATGAAGTCTACAATCAATTTTGGTTATCTTATATTCCTTTCTGTTGTGGCAGCATTGGGAGGCTTTTTGTTCGGATATGA
TACCGCAGTTATATCGGGAACAATTGCCCAAGTGACTCAACTTTTTCAATTAGATGCACTGCAACAGGGATGGTATGTAG
GATGTGCTTTAGTAGGCTCTATCGTAGGTGTTCTTTTTGCTGGAATCTTAAGCGATAAGTTAGGAAGAAAACTTACGATG
GTTATTTCAGCCGTATTGTTCTCTACATCAGCTTTGGGGTGTGCACTATCTGCCGATTTTACTCAATTGGTGATCTATCG
GATAATAGGTGGAGTAGGGATAGGGGTTGTTTCCATTGTTTCTCCTCTTTATATATCTGAAGTAGCCGTGGCACAGTATA
GAGGACGCCTAGTGTCATTGTATCAGTTGGCTGTAACAGTCGGTTTCTTAGGAGCTTATTTAGTTAACTATCAATTATTG
GCATGGGCGGAGAGTGGTACGCAATTGAGTGTGGATTGGTTGAATAAAGTATTTATAACTGAAGTATGGAGAGGTATGTT
GGGTATGGAAACATTGCCAGCAATCTTATTCTTCATAATCATATTCTTTATTCCGGAAAGTCCTCGCTGGTTAATCGTGC
GTGGAAAGGAATTGAAGGCTGTAAATATATTAGAAAAAATATATAATTCAATTACAGAAGCGAAAAGTCAATTAAAAGAA
ACGAAATCTGTACTGACCTCTGAAACGAGATCGGAATGGTCGTTATTAATGAAGCCTGGAATCTTCAAAGCTGTTATTAT
CGGTGTTTGTATTGCCATTTTAGGGCAATTTATGGGAGTGAATGCAGTGCTCTATTACGGCCCTTCTATTTTTGAAAATG
CAGGACTTTCAGGTGGCGATTCTCTTTTTTACCAAGTTCTACCAGAACTTGGTAAAATCAAAGTTTACTGTTTGCATAGT
AATATTATAGTAGAAAAGTTTTATCTTTATCGCGTTAAACTAACTAATACCCCCATTATGAGAAGAATTTATTATTTACT
TTTCCTTATCCTTTTAGGATATTCTTTTGACGTAAAAGCTTCAGACACAGTATTTATCCATGAAACACAAATCCCGGTTT
TGATAGAGCGGCAGGACAATGTTCTGTTCTATCTTCGTTTGGATGCAAAAGAAAGCAAGAAGCTCGATGAAATCATTTTA
GATTTTAGTAAAAGTACGAATCTGACTGATATTCAGGCAATCAAACTCTATTATGGAGGAACAGAGGCGTTGCAGGACAA
AGACAAAAATCGCTTTGCTCCAGTAGAGTACATATCCAGCCACCGTCCGGGTGGGACATTGGCGGCTATTCCTTCCTATT
CGATCAAATGTGCAGAGGTGGGATCATCAGAAAAAGTAGTATTAAAAGGTAATTACAATTTATTTCCGGGTGTAAATTAT
TTTTGGATCAGTTTGCAGATGAAAAAAGATGCCTCTTTGCAGACTAAGATACTCTCTGACTTATGTGCCGTTAAAGTAGA
TGGGAAAGAACTATGTTGTAAATCTATTTCTCCAAAGAATATTGTTCACCGGATGGCAGTTGGAGTTCGTCATGCCGGTG
ATGACGGTTCTGCTTCTTTCCGTATTCCCGGGTTGGTGACTACCAATAAAGGAACCTTATTAGGCGTGTATGATGTTCGA
TACAACAGTAGTGTCGATTTACAGGAATATGTTGACGTGGGTTTGAGCCGTAGCATCGATGGAGGAAAGAATTGGGAGAA
GATGCGTCTTCCGCTTTCATTTGGCGAGTATGGTGGTCTGCCTAAAGCACAGAATGGGGTAGGAGACCCTTCTATTTTAG
TAGATACTAAGACGAATACCGTTTGGGTGGTTGCCGCATGGACACATGGTATGGGTAATCAACGCGCCTGGTGGAGTTCC
CATCCGGGAATGGATCTGAATCATACGGCACAGTTAGTATTGGCTAAAAGCACAGACGATGGTAAAACCTGGTCGAAGCC
TATCAATATAACAGAGCAGGTGAAAGATCCTTCCTGGTACTTCCTGCTTCAAGGTCCCGGACGTGGAATAACGATGAGTG
ATGGCACATTGGTATTTCCAACGCAATTTATAGACTCTACCCGTGTTCCGAATGCAGGAATCATGTATAGTAAAGACCGG
GGGAAAACATGGAAAATGCACAATATGGCACGAACCAATACAACGGAAGCGCAAGTGGCGGAAATAGAACCGGGAGTATT
GATGCTGAATATGCGTGATAATAGAGGAGGAAGCCGGGCTATTGCCATAACGAAAGATTTGGGAGAAACATGGACAGAAC
ACCCATCTTCCCGCCAAGCACTTCAGGAACCGGTATGCATGGCTAGTCTGATTCATGTAGATGCCAAAGACAACATATTA
AATAAAGATATCCTGCTGTTTTCGAACCCGAATACGACCAAAGGACGTAATCATATAACAATAAAAGCAAGTCTGGACAA
AGGACTTACCTGGTTGCCGGAACATCAATTAATGCTCGACGAGGCAGAAGGATGGGGGTATAGTTGTCTGACAATGATTG
ATAAAGAGACAATTGGTATACTATATGAGAGTAGCGTCGCACATATAACCTTTCAAGCGATAAAATTGACAGATATAATA
AAGGAATAA
>igc_K01186_MH0224_GL0053514_1932277_unknown_Metabolism
GCCTCTCCCGCGCCCGCAGACAGAAACAATAACATAAACATAATCATTAAGCCTGCCGGCACGGCAAAGCCCTCAGCCGG
CGGCAGTTCGACCGTTACGCCCCCGAAAACGGACAATACACCCGTCGAGGTCGAAACCGACCCCAAGAAGATTATCGTCT
CGGCAGAAAAAGAGTGGATATTCACCGAGAAAATTACGGATTCCTGCCACGCTTCAACGGTTCTGCCCCTCGATGACGGC
TCCGTTATCGCAGCATGGTTCGGCGGTTCTTCCGAGAAGAAGAGCGATGTTAAGATCTACACCTCGGTTCGCACCGAAGA
GGATGGCTGGAGCGATCCCATCGTTGTTTCCGCGGCTGATGACATAGCTCACTGGAACCCCGTTCTGTTCCAGAAGGAGG
ACGGCACCGTCATTCTTTACTTCAAGGTCGGCAAGGATACCGATTATTGGCAGACCTATTATGCAACCTCGACCGACGGC
AGAAGCTGGAGCACTCCCACGGAGCTTGTTCCCGGCGACAACAGCGGCGGCAGAGGCCCCGTCAAGAACAAGCCCATAAG
ACTCAAAAACGGCACTGTTCTCGCCCCCGCTTCGACCGAGATAGACGGCAAATGGAAGGCTTTTGTCGACATATCGACCG
ATGACGGCAAAACCTGGAGCAAAACCTCCGTTATCGATTCCAGCTTTTTAGGCTTTTTCAAGGTTCCCATGATCCAGCCC
ACGCTTTGGGAGTCCAAGGACGGCTCCGTCCATATGCTCACCAGAACAAAGCTCGGTAAAATATACAGGAGCGACTCCCT
TGACGGCGGCAAGACTTGGTGCAGAGCATATGCAACCAACCTGCCGAACAACAACAGCGGTATAGATCTTGACACCGATG
ACAGCGGTAGGATATTCCTAGCCTACAATCCCGTAGGTATCCCCGGCATCCGTACTCCTCTTGTTCTCTCCGTTTCTACC
GACGACGGTAAGACCTTCACCAAGATAAAGACCTTTGAAAGGGGTTTGGCCGAGTATTCGTATCCCGCAGTCGTCGTCAA
GGGTGACACCATCCACATCACCTACACCTACGAGAGAGACTACATCGCATACTGGCAGATAAAGATCAAATAA
>igc_K01186_MH0224_GL0087915_2550019_unknown_Metabolism
TTGGAAAATTTGAAGGAATTTATATTTGAAAACAAGCCGACTGATTCTTGCCATGCCTCGACCGTTCTGCCGCTTGACGA
CGGCAGAGTTGTCGCCGCATGGTTTGCTGGCACGAAAGAGAGTGCCGACGATGTCGATATTCTGACGAGCGTGCGCAGCG
AAGGCGGCTGGAGCGAGCCGGTCAGGGTCAGCGCGGACAGCAATATCCCGCACTGGAACCCGGTGCTTTTTCGACGTGCG
GACGGGAAGATAATGCTCTTTTTCAAAGTCGGCAAGAAGATATCGATGTGGAAAACATATTTTTCGCTCTCGGATAACGG
CGTCGATTGGAGCGAGCCCGCCGAGCTTGTGCCGGGCGATATAAGCGGCGGCAGAGGACCTGTCAAGAACAAGCCGATAA
GGCTCGGAAACGGCAGGGTCATAGCACCAGCCTCGGATGAGAGAAACACGCTCTGGGTCTGTTTTGTTGATATCTCGGAT
GACGACTGCCGCACCTGGAAGCGGATGCGCACCGTGCCGACAAAGTCTCTGAGGGGCTTTTATGTTCCGATGATTCAGCC
GACTCTGTGGCAGAGCGAGGACGGCGGCGTGCATATGCTGACAAGAACCTCGCGCGGCAGGATATACCGCAGCGATTCTT
CCGATGAGGGCGAGACCTGGTGTATGGCTTACCGCACGAAACTGCCCAATAACAACAGCGGCATCGACCTTGTCGGAGCC
GAAAACGGGAAGCTTTACCTCGTGTGCAACCCGGTGAAGAAGAATTGGGGCAGCCGTTCGCCGCTCGATTTATTAGTCTC
GGAGGACGGCGGAAAGACGTTCACCCGGCTCTTGCGCCTTGAGGACAGAGAGGGCGGCGAGTTCTCCTACCCCGCGATAA
CCGAGCGCGGCGGGGTGCTGCACATAACCTACACATACGACCGCGAGTATATAGCCTATAGGCAGATAAAGATATAA
>igc_K01186_MH0229_GL0120444_1772433_unknown_Metabolism
ATGAACTACCCGGTGTTGCAGGAGCTGCCGTTTGACGGTACGATCTATCGGAACGGGCACATGAACACGCTCGAAGCGGT
GCTGCCGCCGGGAGCATATACGTCACACCACTCCCCTGCGCTGTTGGAGCTGCCGGACGGCGACCAGCTTTGCGCGTGGT
TCGCCGGAACATATGAGGGGAATACGGATGTGGGCATTGTCTGCTCCCGGCTTCCGTTCGGGGGCGAGAAATGGACGGAG
CCACAGCCTATCTCGCACGATCCCGAGCGGAGTGAGCAGAACCCCTCACTCTTTCTCGCTCCGAACGGCGAGGTATGGGC
GATGTACACTGCACAGCTCGCCCGCACGGAGGGTAAGGACAACATGCAGTATACCTCCGTCGTGCGCCGCCAGAAGAGCA
CAGACGGCGGAAAAACGTGGAGCGATTACGACGTTGTGTTCCCGCGGGAGGGAACGTTCTGCCGCCAGCCAATTCAGATC
CTCTCCAACGGGCGGTGGATCTTCGGCAACTGGATCTGTACCGACAGCGAAAATGGTCTTGCGGGTGACCCCACGGTGTT
CCAGATCTCCGACGACGAAGGGAAAACCTGGCGCACGGTGGAGATGCCGGGAAGCCAGGGGCGCGTCCATGCGAATGTGG
TCGAGCTCGAAGAAGGCCATCTAGCGGCATTCATGCGCAGCCGCGATGCCGACCGCATTTACCGCAGCGAGTCGCTGGAC
TTTGGTGAGACGTGGAGCGTCCCGAAGCCGACGCCGCTGCCGAATAATAACTCCAGCATCAGCGCCGTAAAACTGCGCAG
CGGAAGAGTAGCCATTGCGTATAACCCCACATGTACGCCCTGTCCGGAGCCGGGCAAAGCGGCATGGCCGGGGCTTCGCT
GCCCGGTGGCGGTGGCGCTGTCCGAGGACGGAGGAAAGACGTTTCCACTCATCCGGCATATGGAGCTGGGCGAGGGGTTC
GTCGGCGCAGAAAACTCTACGAACAACCGCACGTATGAGTATCCGTACCTGATGCAGGGGCGAGACGGACGGCTGTATCT
TGCCTTTGCCTACAGCACGCGCCGTAGCGTCAAGTGGATGAGCTTCACCGAAGAGGACGTTGCCGGGGCAAAGCGCGAAG
TGATCGGGCTTTATAACCCGACGGCGGCAAAAATGAGCTAA
>igc_K01186_MH0229_GL0138778_771946_unknown_Lipid_Metabolism
ATGAAAAAAAGCATCTTTTATCTCTGTCTTCTATTCATCGCACAAACCGCCTTTGCAGCAGACAGCTTGTACGTAAAGGA
ACAGCAGATTCCTATTCTGATAGACCGTACGGACAATGTACTGTTGGAAATGCGTATTCCCGCTCAGAAGGGAGATGTAT
TAAATAATTTCACACTCCAATTCGGAGAAGAGACGAACCTGTCTGACATAAAAGCCGTACGGTTATTCTATAGCGGCACG
GAAGCACCGTCCAGGGAAGGTACGCACTTCAACCCGGTGACATACATTACCAGTTATACACCGGGCAAGACACGGGTAGC
GAACCCTTCTTATTCTGTCAAACAAGATGAAGTTACCGCCCCGGCAAAGACAATCAGGCTGTCTTCCAAACAACCAATGA
TTAAAGGTCCCAACTACTTCTGGGTAAGCATCGAAATGAAACCGGAGACCTCTTTATTGTCGAGAGTATCCTTCACGATG
CCGGAGGCCACCATCAATAACAAACCCGCAGCCATCGAATGGAAAGGGAAAGCAGAAACACCCCGCCGCGTAGGCGTCGG
CGTACGCCAGGCAGGCGATGACGGCTCGGCAGCCTTCCGTATCCCGGGACTGGTTACGACCAACAACGGCACGCTTCTCG
GCGTTTACGATATCCGTTACAACAGCAGTGTCGACTTACAGGAAATGGTCGACATAGGCGTGAGTCGCAGTACGGACAAG
GGACAAACCTGGGAGCCGATGCGCGTAGCCATGACCTTCGGTGAAACCGGCGGTCTGCCTCATGCACAAAACGGAGTAGG
TGACCCATCCATCCTGGTAGACGAAAAGACAAACACCATCTGGATTGTTGCCGCCTGGACTCACGGAATGGGTAACGGAC
GCGCCTGGTGGAACTCCATGCCGGGCATGACTCCCGACGAAACGGCCCAACTGATGCTTGTCAAGAGCGAAGACGACGGA
AAGACATGGAGCGAACCTATCAACATCACTTCGCAGGTGAAAGACCCTTCCTGGTACTTCCTGTTGCAGGGCCCGGGACG
CGGCATCACCATGCAGGACGGCACGCTGGTTTTCCCCATCCAGTTCATCGACGCGACGCGTGTACCGAATGCAGGCGTGA
TGTACAGCAAAGACCGTGGCAAAACCTGGCATCTGCATAACCTGGCACGCACCAATACCACCGAAGCACAGGTCGCAGAA
GTTGAACCCGGCGTGCTCATGCTCAACATGCGCGATAACCGTGGCGGTAGCCGTGCCGTAGCCGTTACCAAAGACCTGGG
CAAGACCTGGACCGAGCATCCTTCAAGCCGCAGCGCCTTACAGGAACCGGTCTGTATGGCAAGCCTCATCAAAGTGGATG
CGAAAGACAACATCACCGGAAAGAAACTGTTATTGTTCTCCAATCCGAACACCACGAAAGGGCGCAACCATATCACGATT
AAAGCCAGTCTCGACGGTGGCCTGACCTGGCCGGCAGAACATCAGGTATTATTGGACGAAGACGAAGGATGGGGATATTC
CTGCCTGTCCATGATCGATAAGGAAACAGTCGGTATATTCTACGAGTCAAGTGTGGCACACATGACCTTCCAGGCTGTCA
AGCTAACAGACCTGATTAAATAA
>igc_K01186_MH0229_GL0182615_1743478_unknown_Metabolism
ATGGCTCGTAACATTATTGATCTGCCAACGCTGGGCGATGACGGTAGACTTTACCGTGATACCGCTCTCGATTTGGTGGA
ATCCCTTATCCCCAACCCATGGAAAAGCTGCCATGCACCTGATTTGCTGGAATTGGAAAACGGCGATCTGCTCTGCTGCT
GGTTTGCCGGTTCCCGTGAGGGAAACGCCGACATCAGCATTGCGGTGGCCCGCTTGCCTGCCGACGCCGAACAGTGGGAG
CAGCCGGTCATTGTCTCGGATGACCCGACCCGCAGTGAGCAGAACCCCTCACTGTTCCAAAACCCCAACGGTGACATTTG
GCTGATGTACACGGCACAGGCGGCTAAAAAGCCTGATGACAACAGTGACGACAGCCTGCAGGGCACGGCAGAGATCCGCC
GCAAAATTTCCCGCGATGGGGGCCGCACATGGGGCCCCACGGAGGCTATGTTTACCCGTCCCGGCTCGTTCTGCCGCCAG
AAGATTCAGGTGCTTTCCAACGGGCGTTGGATCTTCAACAACTTTATCTGTGCGCTGGACGGTACCCGTTTGGGCAGCGA
CGTGACGGTTATCCAGATTTCCGATGATCAGGGCAAGACATGGCGCGGGGTGGAAATCCCCGAAAGCCGTGGCCGTGTTC
ACGGCAATGTTATTGAACTGGAACCCGGCAAACTGGTCTGCCTGCTGCGCAGCCGTGCAGCCGACCATATCTACCGCTCG
GAATCCAATGACAACGGCGAAACATGGAGCGTGCCGGTACCCACCCCGCTGCGCAACAACAATGCCAGTATCTCGGCCAT
TAAGCTGCAGAGCGGCGCACTTGCCATCATTTATAATGATGTCTCTTTCAATGAGGATGGTAGCCGTACCGTCTGGCCCG
ACCAGCGATGCCCTGTGGCAATGGCAATCTCGGAGGATGGTGGCAAAACATGGCCGTGGCGCCGTATTGTGGAGCACGGT
GAAGGCTTCATTGGCCCTTGGAATGATGTGAACAACCGCCGTTATGAGTACCCGGTTATGATGCAGAGCAAGGATGGCAG
CATTCACGCAGCTTATGCGTGGGGTCGTCGTGTGCGCATTAAGTATGTATGCGTCGATGAAGCATGGATTCGCGGCGCTA
AGGTTTGCAAGGGCGCTGAGGATAATCCCGAAATGCCCTGCAACCGTTGA
>igc_K01186_MH0230_GL0007534_1471193_Akkermansia_Lipid_Metabolism
ATGACATGGCCGTTGTCTGGAAGAAGAAAATGGAATAGGGTGGAAAAGATGATGAATTCCGTATTCAAGTGTTTGATGAG
TGCCGTATGCGCCGTGGCATTGCCGGCATTCGGGCAGGATGAGAAGGCCGATTTTCCCACGGACAAGGCCGTGACCGTAT
TCAGCGCGGGGGAAGGGAATCCTTATGAGTCCATCCGCATTCCCGCGTTGCTCAATATCGGCAGGGGGCAGCTTCTGGCG
TTTGCCGAAGGCCGGTATAAGAATACCGACCAGGGGGAGAACGATATTATCATGAGCGTCAGCAAGAATGGCGGCAAGAC
CTGGTCACGTCCCCGGGCGATCGCCAAGTCTCATGGGGCCACCTTTAATAATCCATGCCCGGTTTATGACGTCAAGACCA
AGACCGTGACTGTCGTATTCCAGCGTTATCCCGCCGGGGTCAAGGAGCGGCAGCCTAATATCCCCCAGGGTTGGGACGAC
GAGAAGTGCATCCGCAATTTCATGATCCAGAGCAGGAACGGCGGTTCTTCCTGGAGCAAGCCCGTGGATATTACTAGGAC
GACCAAGCGGCCCACAGGGGTGGATATCATGGCTTCCGGCCCGAATGCGGGAGCCCAGTTGAGGAGCGGTCCCCACAAGG
GGCGCCTGGTGATTCCGATGAATGAAGGGCCGTTCGGCAAGTGGGTGATTTCCTGTATTTACAGCGACGACGGCGGCAAA
AGCTGGAAGCAGGGCCAGCCAACCGCCAATATGAAGGGCCTGGTGAATGAAACATCCATCGCGGAAACGGATAACGGAGG
CGTGGTCATGGTCGCCCGCCACTGGGGCGGAGGCAATTGCCGCCGCATCGTGTGGTCGCAGGACGGCGGCGAGACATGGG
GTGAAGTGGAAGATGCTCCGGAATTGTTTTGCGACAGCACGCAGAATTCCCTGCTGACTTATTCTCTGACGGACCAGCCT
GCCTTTGGCGGCAGGAGCCGCATCCTCTTTTCCGGACCCAGCGCCGGACGGCGCATCAAGGGGCAGGTGGCGATGAGCTA
TGACAACGGCAAGACCTGGCCGGTGAAAAAACTGTTGGGAGAAGGCGGTTTTGCCTATTCCAGCCTTGCCATGGTGGAGC
CCGGCGTAGTAGGTGTGCTTTATGAGGAGAACCAGCCACATATCAAGAAGCTGAAGTTTGTTCCCATCACGATTGACTGG
CTGACGGACGGGAAGGACACGGGACTGCCGGAAGGAAGGAAAGCTCCGGTTCTTAAATAA
>igc_K01186_MH0230_GL0013811_600035_unknown_unknown
ATGAAAAACCTGTTGTTTGCCTTGCTTGCCGGCTCTGTCTGCTGCTGTTATGCCCAGCAGACCGCCGCTCCGGCTCCGGA
GCCTGAAGTTGTAGCTACGCCGCCGTCCGATGCCGGGCGCGGCCTCATCCGCGTGAATTCCCGTGAAATCCGCCATTATT
CCGGCACCCGCAAGGAGCCGGATTACCTGGTCAGCAAAGATAACGGGAAAACATGGGAAATGAAGACGGCCCCCTCCGGC
TACCCGCCCAACTACGGAGGCATTCCCAAGGAATCCCCGGCGATTGCACGCAACCCCCTCACCAAGGAATTCATCCGCGT
GCAGCCCATCGGAGGATTTATCTTCCTTTCCAAGGGAGGCCTGGACGGCAAGTGGTTTGCCGTCACGAACGACGGCAAGC
TGGAGGAGGACTGGAAGAACCCGGAGAAGCAGAAAAATCTGAAAAAACTGGGCGGCATCATGCGCACGCCCACCTTTGTC
AACAAGGGAAAGAGGGTGATTGTGCCGTTCCATAACATGGGCGGGGGCACCAAGTTCCATATTTCCGACGACGGCGGCCT
GACCTGGCGCGTGTCCAAGAATGGCGTTACCTCCCCCAGGCATGAGGCCAAGCCGCCCCACCAGGGCGTCAGATGGTTCA
ACAATGCCGTAGAAGCCACGGTGCTGGAAATGAAGGACGGCACCCTGTGGGCGCTTGCACGCACTTCCCAGGACCAGGCG
TGGCAGGCTTTTTCAAAGGACCATGGGGAAACATGGAGCAAGCCCGAACCGTCCCGCTTTTTCGGCACCCTGACTATGAA
TACGCTGGGACGCCTGGATGACGGCACCATCGTTTCCCTGTGGACCAACACGATGGCCCTGCCTGAAAACGCCACGGCAG
GCAACGGCACATGGGAGGATGTGTTCACCAACCGTGATTCCCACCACATCGCCATGTCCGGCGATGAAGGAAAGACCTGG
TACGGGTTCCGGGAAATTATTTTGGACGAGCATCGCAATCATCCGGGATACGCCACTCTTGACGGTCCGGAAGACCGAGG
AAAGCACCAGAGCGAAATGGTGCAGCTGGATAAGAACCGCATTCTGGTTTCCCTGGGCCAGCACAAGAATCATCGCCGCC
TGATGATCGTGGACCGCCGCTGGGTGGCCGCCAAAACGCGTTCCTCCCAGACGGGCAGGGATCTGGATTCCCAATGGACC
ATTCATACTTATATCCCGCAGAAGAAGGGGCATTGCAGCTACAACCGCAAGCCATCCGCCGAATTGGTGCCGGACCCCGC
GGACGGTTCCAAAAAGGTTCTTCAAATCAAGCGTTTGAATGATCCGGAACTGGTGAATGAAAAGTCCAATGTGGATTATC
AGAACGGGGGCGCTACCTGGAATTTCCCGAACGGAACCACGGGACTGGTCAAGTTCCGCTTCCGTGTGGCGGACGGGGAG
CAGGCGCAGGATTCCGGCCTTCAGGTGTCCCTGACGGACCGTTTGTTCAACGCCTGCGACACCACGACGAAGGATTATGC
CCTGTTTACGTTCCCTATCAAGCTGAAACCCGCCCCCCATCTGTTGCTGGGCATGAAAAAGGTGCCCGTCACGCCGGGAG
CATGGCATGAGGTTTCCATCCTGTTTCAGGGAAGCCAGGCCACCGTCTCTATGGACGGCGCCAAGGCGGGAACGCTGAAG
ATGGCCAACCAGTCTCCCAACGGAGCCAGCTACATCCATTTCATCAGTACGGGTTCCAAGCCTGATTCCGGGGTGCTCCT
GGATACGGTAAGCACCCGTGTGAAGTGA
>igc_K01186_MH0230_GL0036578_412418_unknown_Lipid_Metabolism
ATGCGTTTACCTTTGAACAACTTGACAGTACTCTCCCTGCTGTGCGCGCTGGGAATGTCCATGACTGCTGCCCTGGGTAC
GGAAAGCTTTGAACAAGCCAAACGTGGCACGTTCACCAGCCTGCAGACCAAATACGGTCCCCTGTCCTGTGCGGATGGAG
TGGCGGAAATCGGGGGAACCGGAAAATCCGGAAATTCTTCATTACGGATGTTCGGCGGGAAAGATGCCGAACTCAAACTG
GACTTGAAGGACATACCCTCCACGGAAGTGCGGCTTTCCGCCTGGGCGGAACGCTGGACGGGGCAGGCCCCTTTTGAATT
TTCCATCACGGCGGTTGGCCCCCAGGGAGAAAAGGAAATCTATGACGGCAAAAATATCAGGACGGGCGGGTTTAAGACAA
AGATTGAAACGCGCGTTCCTGCAGGCACCCGTTCCCTGGTTTTCAAGCTGACGGCTCCGGAAAACAAAGGATTGAAGCTG
GACGACCTGTTCATTGTCCCTTCCATTCCCATGAAAGTGGACCCTCGCGTGGAAATGTCCGCCCCGGTGGCTCCCGTGAT
GAAGCGCATCCCGGACAATCCCGTTCTTTCCGTGAACGTGAAAACGGAAGGATGCCTGAATCCCGTTTCCCTGAATGCCG
TTAATCTGGATTTCTCCGGCACGGACAGGCTGGCGGACATTGAATCCGTGACGGTGCTGCGCGGCGGGGAAAAACCGGAA
ATCCCTGAGGGAGCGGCTACATTCCCTGGAGACCCGGCCCAGGTTCTGGGTACGGTCCGTGTTTCCGGCGGCATGAAGCC
CCGGATTTCCGTCAGGGGCCGCTTGGAACTGGAACCCGGCGACAACCACATGTGGGTGTGTGTCACGATGAAGGACGGAG
CCTCCCTGGACGGCAAGGTGGTTGTGCGCCCTGCCAGCGTCGTGGCTGGCAACAAACTGATGAAAGTGGCGGATGCCATC
CCTGTGGCGCAGCGAATTGGCGTGGCTGTGGTGAGGCCCGGGGATTTTAACTCCAAATTCTACCGCATTCCCGGCTTGGT
ACGGACGAAAAAAGGGACCCTCCTGGCGGTTTACGATATCCGCTATAACCATTCCGGCGACCTTCCGGCCAATATCGACG
TAGGCGTGAGCCGTTCCACGGATGGGGGGCGCACCTGGTCCGATGTGAAAATTGCCGTGGACGATTCCAAAATAGACCCA
GCCAGGAAAGACGCCAAGGGCGTGGGAGACCCCTCCATTCTGCTGGATGAAAAAAACGGCCGCGTGTGGGTGGCCGCCAT
CTGGAGCTACAGGCATTCCATCTGGGGCAGCAAGTCAGGGGGCAATTCCCCGGAAACCTGCGGCCAGCTGGTACTCGCCA
GCAGCGACGACGACGGCCTCACCTGGTCCAAGCCCGTCAACATTACGGAACAGACCAAAGACAAAGGATGGCGGATTCTG
TTCAACGGACCCGGAAACGGCATCTGCATGAAGGACGGCACCCTCGTTTTTGCCGCCCAGTACTGGGATGGCAAGGGAGT
GCCGTGGTCCACGATCGTTTATTCCCAAGACCAGGGCAAGACCTGGCACTGCGGTACGGGTGTCAGTCAGCAGACCACGG
AAGCGCAGGTTATTGAACTGAAAGATGGCTCCGTCATGATCAATGCCCGCTGCAACTGGGGCGGTTCCCGCGTGGTGGGA
GTGACGAAGGATCTGGGCAAGACTTGGGAAAAACATCCCACCAGCCGTACTGCCCAGCTCAGGGAGCCCGTCTGCCAGGG
CAGCATCCTTGCCGTGGACGCCGTGCCCGGAGCGGGCAGACTGGTTCTGTTTTCCAATCCGAATACGACATCGGGCCGTT
CCCATATGACGCTCAAGGCCTCTGCGGATGACGCTTCCTCCTGGCCGGAAGACAAATGGCTCCTGTACGACGAGCGCGGT
TGCTGGGGGTACTCCTGCCTGGCGCCTGTGGATAAAAACCACATCGGCGTCCTGTATGAGGGCAGGGGCGCTTTAAACTT
CCTGAAGATTCCTTACAAGGAAGCCCTCAATCCTCCGGCCGGGCGCTGA
>igc_K01186_MH0230_GL0102473_33893_unknown_Lipid_Metabolism
ATGAAAAAAAGAGGAAGAGCTTTAGCGCTTCTGCTTGCCACGGTTCTGACAGTAAGCAGCGTACCGGGAACGGTTCTGGC
GGCAGAGGGCATAAGACCCCAGGATGGAACGACGAAAGAACAGCCGTTCTTAAGCGGAACAGGCGGAAGCTCGCAGTTTA
GAATTCCGTGTCTTGTGTCTCTTGATGACGGCACAATAGTGGCAGGGTGTGACGCCAGATGGAATACGAGCGGAGACGGC
GGTGGTCTGGATACGATCGTGTCCCGGTCAACAGACAAAGGAAAAACATGGCATTATACTTTTGCAAATTATCTCGGAGA
TAACGGGAATGCATGGAATAACTATTCGACAGCATTTATTGATCCTGCAATGGCGACAGACGGAAAAAGAGTATATATGA
TCGCAGATCTTTATCCGGCCGGATATGCGCTGAATAGTGCAAAATATCCGCCGGTTCCGGGAAAGAGTCACGATAAGGAC
GGAAACATTCTTCTGGCAGATGCGAGCTCATGGGAAAACTGCTGGGTAGATGCGCGTAAAGACGGAAATAACTATACATA
CCATCTGGAAAAGAACGATAAGAAAAAGTCGGATTCCGCATATGTGATCAAAGATGCTGATGGCAAGGCAGTGGATGGTT
ATACAGTCGATGCCTACTTTAATATTAAAGGAAACGGCGTAGATACGAACTTATTTGAGGCGGAATCTCCGTTTCAGGTA
TGGCCGACAGATTATCTGTATCTGACAACTTCGGAAGATGGTGGCGCAACATGGTCAGTTCCGACAATCGTGAATGCAAG
GAGAGAGACAGAACAGTCTTTGCTGGTAGGTCCGGGACGCGGTATGGTTACCTCAACAGGGCGCATTATCTTCACTGCAT
ATGAATACACAAACGGAGATAAAAACAGTGTTGCGATCTACTCTGACGATGAAGGAAAGACATGGACAAGGGGTCAGTCT
GTGTCAAGCCAGAGTTCGGAGGCGGTTGTGACAGAGGCAAACGGAAAACTGTATATGTTTACTCGTCATGGCGGTTATTA
TACATCTGAAGATTTCGGGGAGACATGGTCTCCGAAGCAGGAAATGGGAATCAATTACCGTCTGTACTGCCAGTTGACGG
CAATTACATATCCGAAGAAGATCGACGGAAAGACCGCAATCTTGTTTGCGGCGCCGTCATCGGTATCAGACCGCTCTGCA
GGAAAGATTTTCGTAGGATTAGTGCAGGACGACGGAAAACTGAACTGGAAATACAACTACAGTGTAAACGGTTCTGACCC
GTATGGATATTCATGTCTGACAGTTTTGCCTGACGGAACGGTAGGACTTCTCTATGAGGGATCGGGAATCGTTTATGAGG
ATTTTGACATAGCAGATATCGCCAAGGGAGCGGCGATCGGAAACATCTGGTGTACAGATGAGAACGGTCCTGTGGCGGAA
GTTACAATGACATCGAACGGTTCAAAAGAACTGACGGTGAACGGACTGAAAAACGGCGCTGAAGTGGAAGTTTCCACGGA
TAATGACAAGGCGGTCACTGCGGCTTATGCAAACGGGAAAGTGACGCTGACATCCAAAGCGGTAACGGGAATGGAACGCG
CCGACGTAACAGTGGAGTCGGCAGGTGAAAAGACGACAGTCAGCGTAATTGTAACAGATTCGGAGAATTATGAGATCGTA
GATCTTCGTGTGGGAGATACGAAAACTTATACAGATAAGACAGGAAATTACAGCGGCGGCGCTTTAGAAGGGCTTGATAC
GGACATCGCGGAAGTGACAGTGACAGGAGAAGATGCGCAGGCGGTTGAGAAACGGGCAAAAGTGCAGCTTGCGACAAGCG
AAGGACATTTTGACGGAACAGAGAAAACTCTGGATGACTGTCTGTTTACGTTTGCGGCTGCAGACGGACAGGACAATACA
TATACAATGTCCGCAAAAGACGGAGATAAAACAGTATATGTGAACTACAGAAGCGCGGCTTCGGCTGGTACGGTATGCGC
GGAAACAACGGCGAATATTAAGTTAGAAGAAAGAACCGACGATCAGACATTTGAATTATTCGATCAGACGCCGGGTAATC
ATGGAAACCGGCTGTATTTCTATAAGGATAACGAGGGTAAACTTCATTTCGACAGAAATACAGGCGATCATGCGAACTGT
CGTATGGAATTGTACAAAAAAGCTGCGAACGGCAGTGCGGAGTCGGCAATTCCGGGATATGAGAAAGTGACAGGGTTGGA
TCAGATCACAGACGGCGGAAAATATTTGATCGCGGCGAAAGCGGCTTCGGGAGCTTATTATGTTGTGAATCCGTCTTCTG
CCGGAGAGAAATATAAACATGTGGCAAAAGTTGTTGAAGAAAATGTACCTGTGGAAGAAGAATTGGCTGTAGCCCTCGGA
ACGACGAAAGATTATAACGACGGCGGCGAGAAAAAGATCAGCAAATGCCTCTTTACATTTACAAAACAAGGCGATGACGG
TACATTTAAGATTTCCGCAGTGACAGACGATGGAAAAACGGTTTACCTCGGACCGAAATCATCTTCATCTGCGCAGAAAC
CTACGGTAGCGACAGAGGCAGTGATCACTGTTGCCAAAAGCGGAGACGGTTTCTCGTTAGAGCAGAAAGAGGGAACACAG
GCAAGCGGATATTTGTATTTCTGGAAAGATAATGAGTCTAAGCTTCATTTTGACAGAAACAGCAGCGTAGACGGAAACGG
TAAATGTAACTTTGAACTTTATAAAAAATCCGATGCAAAGAGTGAGAGCAAAATTGCAGGATATGAGAAGCTGACAGAGG
TATCGGAAATTCAGGACGGCGGTCAGTATTTGATCGCAATGCAGGCGACAGTTGCGGGAAACAGTTATTACCTGTTAAAC
CCATCGCTTGGAAGCAATGTACATAATTATGTTGCGAAAGTGACAGATCATATGTACAAAGACGAGACGATCGGAGCGAA
GACGGATATTGCGATCACCGGAAAAGCAGAAGGTAAGACGTCTGTAAAGATCGGGGAAAAGACGTACTTTATCTTTGTAA
AGAATGATGTAGAAGAAGTGACGCTTAAGATCGGAGAGACGTTTAATTTACCGGGCAAGCTTTTGAATGAATCCGAAGTG
ACAAAAGACGGTATCGTAACGGTGGAAAAACGTGAGGATATGCCGCCTTATAAAGCGATTTCGGAAATTGCGGAAGGAAC
GTATCTGTTTGGAAGCAGGAGTCATATTATGCTGAACACAGTAAGTACGGCAGAAGGAACGCAGAAAGGTCTTGGCATGA
AAGCGGTCAATTTCAACAACGATGAGACAGCGAAAGACTTTATGTGGACGATTGCAAAATCAGGCGAAGGATATACGATG
AAAGACGCTGCGTCCGGAAAATATATTAACATTTCAGGAAATGACGTAGAATTGAAAGATACGGCGCAGGTATTAACGAT
TGGAGCAAGTAAAAACGGCGGATTTGCCGTTTCGGCAGGCGGATATTATCTGAATAACTGGGCAGGCGGCAACAATAAAG
TTGCAGCTTACCAAAGTGATGATAATTCGTGGTATTTCTATAAAGCATCTTCGGGAAATGTAGCGGCAGGTGCGAAAGAA
GGAACGGTTACTGCGGTAACGTCAGAAGGAACAAACTACAAGATTACCGTTGTAAAAGAAGCTCCGGAACCTCCTGTAGA
AAAGACGTATACAGTAACGGCGGCGGTAAACAATGAAACAATGGGTACGGCTTCATTAGATAAAGAAGGACCGGAGTACA
AAGAAGGAACAGAGCTGACTGCAACTGCGAAAGTAAAAGACGAAAGCAAATACGAGTTTGTAAACTGGACATCAGGAGAT
GAAGTAGTATCGAAAGATGCAGAGTATACGTTTACAGTTGAAAAAGACATGCAGCTTACGGCGAACTTCCAAGCAAAAGA
AGATCCGGAAGAGCCGCAGCCGCCGAAACCGCCGGTAACAGAAGATACATTCAAATTGAACGTAACTGTAAACGACGACA
AGATGGGAACAGTAAAACTTGATCCGGCAAAAGTCAGCTATGAAGCAGGAGAAACTGTAAAAGCCATAGCGACAGCGAAA
GAAGGATACAAGTTCTTGAACTGGACAGTAGATGGTAAAGTAGTTTCTGATAAAGCAGAGTACACGTTTATAGTAGACAG
AACAGTGACACTGAAAGCAAACTTTGCAAAAGTGTCAGAAGATCCGAAAGATAAGGATAAAGCGGTTCAGACAGGTGACA
ATTCCGTATCACCGATCATTCCGCTGGCAGGATTAGCATTGGCGGCAGGAGCGGCAGTTACAGTTCTTCGGAAAAAAGAA
GACTAA
>igc_K01186_MH0233_GL0007683_4980317_unknown_Metabolism
ATGAGTAGAGAATATATTGATTTCAACGTTATGGAAGAAAACGGAAAGCTGTATCGAAACAGAAGGCTTGATACGGTAGA
AAGCCTGATTCCCAATCCGTATAACAGCTGTCATGCAGCGGATCTGCTGGAACTGCCGAACGGGGATATTTTATGTTGCT
GGTTTGCAGGCTCTGATGAGGGAAATGCGGACATCAGCATTGCGGTTTCCAGACTGAAGGCCGGAGAAAGCCAATGGAGT
ATGCCTGTAATTGTTTCTGATGATCCGGAGCGTTCTGAACAGAATCCGTCTCTTTTCCTGACGCCGGATGGGGAAATCTG
GCTGATGTATACTGCACAGACGGCAAAATCAGCGATACCGGACGCCAAGTTTAATCTGCAGTATACTGCGGAGATCCGTC
GGAAAATTTCCAGAGATAACGGGGAGTCCTGGGGAAAGACGGAAACCATGTTTTCAAGGGAGGGTTCCTTCTGCCGTCAG
AAGATTCAGGTTCTCAGCAACGGAAGATGGATATTTGGAAACTGGATCTGCTTCAGTGATGATACTCAAAACGGAAGTGA
TATTACGGTGGTG
>igc_K01186_MH0233_GL0015744_7983755_unknown_unknown
GACGGCGGCCTGACCTTCCCCATCATCCGCTGGATGGAGCGGGGCGAAGGCTATATCGGCGATGAGAACAAGACCAACAA
CAAGCAGTATGAGTATCCGTACCTGATGCAGACCAAAGACGGCATGCTTCATCTGGCCTACGCGGCCCGCACCCGTCTCG
GCGTCAAATATGTCCGTTTCTCCGAGCAGGATGTGTTAGGTGAAAAGAGGGAGCGCGTCGGACTTTACAATCCGACTGCA
GCCCAGAGCCGCTAA
>igc_K01186_MH0233_GL0023058_5472553_unknown_unknown
ATGACTTATCCAAAGCTTCCCGGTCTGACCTGGGACGGAACCATCTACGAGAACGAAGAAATGGGCACTCTGGAAGCTCT
GCTTCCTACCGGAAACTATCCTACCGCCCATGCTCCCGCCATGGTGGAGCTTCCAAACGGCGATCTGCTCTGCTGCTGGT
TTGCAGGCACCTACGAGGGCAGCGCTGATATCCACATTATCTGCTCCCGCCTTCCAAAGGACGGTTCTGCATGGCTTCCT
CCGGTGGAAATTTCCGGAGATCCCACCCGCAGCGAGCAGAATCCTTCCCTGTTTAACGGCCCGGACGGAGCTGTATGGGC
CATGTATACTGCCCAGTTAGATCGCCAGGAAGGCAAGGACAACATGCAGTTTACCTCCGTTGTCCGCTGCCAGAAGAGCA
CGGACGGCGGCCTGACCTGGGGCCCCTATGAAACCGTGTTCCCGGAGGAAGGAACCTTCTGCCGCCAACCCATTCAGGTG
CTTTCCAATGGCCGCTGGATTTTCTCCAACTGGATCTGCACC
>igc_K01186_MH0233_GL0030271_6387908_unknown_Metabolism
TATTCTTCCTCTGACGACTGGGGAGAGAGTTGGACAGTTCCGGTCAGGACAGAGCTTCCTAATAATAATTCCAGCATTTC
CGCCATTAAACTTCAGTCTGGAGCGTTAGCGCTGGTTTATAATCCGGTCCGGGCAAACGATGATCCTGATGTGACGGTCT
GGCCAAGGCTCAGATGTCCGATAGCAATCGCCCTTTCTGATGACAACGGAAAAACCTGGCCTGTTATCAGGCTGGTAGAA
ATGGGAGACGGATATATCGGAAAGGAAAATGACATTAATAATCACCGCTATGAATATCCGGTGGTGATGCAGTCCGCAGA
TGGAAGGCTGCATATCGCGTACAGTTATTATGACCGCAGATGCGTGAAATATGTGGTTGTAACGGAAGAGTGGGTTCGGG
GAAATAAGACAGAGAAGTAG
>igc_K01186_MH0233_GL0083026_1268048_unknown_unknown
ATGATTACGACTATTTTCCGCATCGTAGCGCAATTTATGGCCGCTCTGTTCTGCTTTATTCCGGCGCTAATCGGAAGCTA
TACCACAGGATCAAATTACACAATCCCACAGATTGACCTGAGCGCCGCGCCGGCGGGCGTATCCGCCGAATTTGCAGAGC
TCTACGAGCAGACTGTGGTGGACGACAGCCGGAACTATCTGGCTCACCCAGATTCCATCCTGCTCAAAAACGGAAATATC
CTAACAATGTATCCCGCCGGGCACGGCAAAGGCGCTGTTCTTAATAAAGTGAGCACCGATGGCGGCCGGAGTTATTCCTC
TACCATCGCAAACACCCCCGCGAGTTGGGTGAACTCACAGGAAACCCCCACGGTTTACAGGCTCCAGTTCACAGACGAGC
AGATGCAGGATAAGCTCATTATGATCTCCGCCAACCCCGACTGGGGGAGCGGCTCGACCGGCGGCTTCAACTGCTCTCTC
TCCTCCGATGAGGGGCAAACTTGGACGGAATTCCAAACCTTCTACGGGGAAGGGCAGTTTCCGAAGGTCATCCCGATCGT
TGCGATGAGTTCCTTGACGCAGCTCAAGGAAAACGGCCGGTTTGTCGACAAATGGATGGGCATTTTCCACGATGCGAAGT
TCACCAATTTTAAAACCATTCTGACCTTTGACGAGCAGGGCAATATGCGCTGGTCGATGCCGGAGCCGTACTTTGTGCAG
CATTGGGTGCGGCAATATGCCACCAATATGTGCGAGGTGGAGATCATCCGCTCCGATGGCGGGCAAGGCGATGAACTGTG
CCTGATTACCCGGAGCAATACGAAAAAGTGCAATTCGCTGATCTCCTTTTCCCAGGATGAGGGCAAAACCTGGTCGAAAC
CCGTGGAGGCGCCCGCCGCGCTCAACGGCGAGCGGCATAAAGCCGAATGGACAAAAGATGGCCGTCTCTTCATCACCTTC
CGCTCCATTGAACGCGATCCCGTCAAAAACAGCCTCTATTCCGATAATGCAGAGCGCGGCTGGTATAGCGAGGGCTGGAT
CGCTTGGGTGGGAACCTATGAGGATCTGAAAAACAACATGGAGGGCCAGTACCGCCTCAAGCTCGCCCACACCTATCTGG
ATGATCAAACGCAACCGCAGATTACAGCGGGTGCGGACACCGGCTATTGCGGCAACGTTGTGCTGGACGATGGCACGATC
GTAACCAGCTCCTACGGGAAGTTTGATCCAGATAAAACCTATATCGACGATGCCGGAAACACTGTGACAAAAACTTCCAT
TATCTCCAAACGGATTGATCTATCCCTAACAGACCGCCTTGCAGGAAGCAAAAACTAA
>igc_K01186_MH0233_GL0083027_1404412_unknown_unknown
ATGAACAAGCAACCGGTAAGCGTACGAAGCCTTTTCGGTTTTCCCATTGTGCGCGGCATAGGCCGTGATTACACCATCCC
GCAGGTTGACCTAAGCGCGGAGCCGGACGGAATCCAGCCGCTTATCACGGTGGACGGCAGTCGTCCATACCTCGGCCATC
CGGATTCCATTCTCACCAAAACAGGGGAAATCCTCACCTTCTTCCCCGCCGGGCATGGGCGCGGCGCGGTGCTTGGCCGC
ATAAGCGCAGATGAGGGACGAAACTGGCACTCCCTCGAAAATACGCCCAAGAGCTGGGAAAAATCCCGCGAAACGCCCAC
TGTCTACCGCCTGGAATTTGCGGATGCGCAAAGGCCCGATCAGCTCATCCTGATCTCCGCCAATACGGACTGGCCTGGGG
ACAAGGGGCCGGGCGGCTTCAACTGCTCCCTCTCCGCGGACGAAGGAAAAACCTGGAGCGAATTTGAATGCTTCTATGAA
AAAAACTCCGCCCATCCCGTTGTGCCCATCGTTGCGATGAGCGCATTAACAAGGCTCAAGGAAAATGGCCGGTTTGTGGA
TCGATGGTTGGGCATTTTCCATGATAAACATTTTATCAATTACAGAACGATCCTCACCTTCGACGGTGGCGGCCGTATGC
ATTGGAGTCCTCCTGAGCCCTATTTTTCAACCTATCGGGCGATCGAAAAAGGCTCGAAAATGTGCGAAGTGGAGATGATC
CGGTCAGACGGTGGACAGGGCGATGAACTTTGCCTGATTACCCGCAGCCAAACAAAAAAGGTCAATTCGTTGATCTCCTT
TTCCCAGGATGAGGGAAAAACCTGGTCTACCCCGCGTGAACTGCCTGCTGCGCTCAACGGCGAGCGGCACAAGGCGGAAT
GGACGAAAGACGGGCGGCTCTTCATCACCTTCCGCTCCATTGAGCGCAGCCCGGATAAAAACCGCATCCATCAGGAAAAA
GGCCATGAAAAACGCGGCTGGTACAGCGAGGGTTGGATCGCCTGGGTCGGCACCTACGACGATTTGAAACAGGGCCGTGA
GGGCCAATATCGCATTAAAATCGCGCACACCTATTTAGACGGTCAAACAGCTCCCGAACCCGTCGCCAACGGCGACACAG
GCTACTGCGGCAACATTGTGCTTGAGGACGGCACGATCTTCACCTGCACCTACGGTCGCTTCGGAGATACCTATCAAAAT
CAGGAAGGGAAAAGCGCTTTGCGCACCTACATCGCTTCCCGGCGGATCAATCTGGCTGTGACAGACCGCCTGGCAGCAAA
ATAA
>igc_K01186_MH0233_GL0083465_92905_unknown_Lipid_Metabolism
ATGAAACAACATAAGAGACTGCCGCTAGCACTTTTGCTGGTGTTTGCACTTTGCATCCAGACTCTGTCGTTCACCAGCGC
GGCTGCTGCCTTGGCTGACCCTGAGCCGGTGTTCTCGGCCAGCGATATGACGTTTTCCAGTGGCACGGATGCCGTCGCTC
TCCCCCAGAGCGCTGTCACGCAACTCTCTGGGTTGTCGAGCGGTACAATCATCGTGGACTTCACCCCCACGGCGATGTCC
ACGGCCAACTGCCTGTTCAGCTTGAGCAACAGCAGCGTGACTGACGCCTACTTTAACCTTTACATTGACAACCGGGGCTT
CCTGGGCCTGGAGGTCAGGAATCATGGGGAGACCCGCTATGTGAATCTCCAGGGTCCGGCAGAAGTCACGCGCAATACCC
GGCATATCATGGCGCTCAGTGCGGACCCACAGGAAGGCTACAAGTTCTATTTTGATGGCGACATGGTTTTCCAAATGCCT
GTGGCCCTTTATGAGCTATGGGAGTACGACTACCGGTTCATGTCCACAGTGAATTCCGCCGATGTGGGCTATATGGGTGC
AACCTATCGGAACGGGGCATTCGGATATCCCTACTACGGCACCATCGACAGCGTGCGTGTCTATGATACGGCTCTGGCGC
AGGATGTTCTCGAGGCAGAAACCTACATAGAGAAGGACTCTGGAATCATCAGGCAGGAGAATGTGTTCTCTTTTGAGGAT
TGGAACACAGAGGGCATCCGAATCCCCTCCATTCTGCGGACCGACAAGGGGACGATCATTGCCACGGGCGATATCCGGTT
CGGCGACGCCGCCGGAGCGAGCAACGATCCTCCCAACAACTGCGACATCGGCATCCGGGTCAGTAGCGATGACGGCGCAA
CCTGGAGCCAACCCAAAATGCTGCTCAATTTTCTTGACTACCCCAACGAACCCCAGGTCCCCATGAAAACGGACAGCGCA
TCTTACTGCGATTCGCTCCTCGTCAAAGGTCAAAACGGGCGGGTCTTCTTCTTCTGTGACGCGATGACCGGAAACGTCCG
TGCGCCCTATGCAGCGGCCTCTACCGGCTATACTTCTGACGGCTATCTGATCCTAAAGGACTCGGCTGGCACCCAATATG
AGCTGCACGAAGATGACGGGACGGTGTATCTAAATGGGGCGGCAACCGACTACACAGTCGGACCTGATTTCACCCTTTAT
AAAAATGGACAGGAAGCTGGAAACATTTTTTACACCAACTACGGAACCTACGACGCATCCGCAGTACCGCGCAAAACGGA
ACTGCGGGTCATCAATACGGTCTTCCTGATCATGTGCTACAGCGATGACGGCGGCTATACCTGGTCAGATCCCAAACTGA
TGAACTACGGCTTTAAGACCAGTGATATGAAGCACTTTGGCACAGCCCCCGGCATTGGGATCGTCATCCAGACCGGCAAA
TACCAAGGCCGCATCCTTGTGCCCCTTTACTATAACAGCAATTCTTTCAGCGGTATGAGCGGCGCAGTTCTTTACAGCGA
TGACAATGGGGCAACCTGGCACCTGGGTGAATCTCCAAACGACGCTAGAGCGGCTGCGGGCCTTTCAAAAATCGGTATGG
GTGAAATTCAAATCGTAGAAATGCCACCGGAGGGTGATGATGTTTCTACCCAGCTAAAGATGTTCGTGCGCCAGTCAGGC
GGCGTATTAATCGCTACCAGCTATGATGGTGGCCAGACCTGGGCGCCCGATATGCCGAGGGACCCGACGCTGGTGGCGCC
CACACCCTATGGAGGCTGCCAGCAGTCTGTTATCAACTATAGTCATCCAATTGATGGAAAGCCCGCCGTTATCTTCGCCA
ATGCGGCAGCCAATAGCCGCTCCAACGGCACGATAAGAATCGGCCTGATCAATGAGAACGGGACCAATTCAGAGGGGCGA
ATCAACTACACGTTTGATTGGAAGTACAAAAAAGTAATTCGGTCGGGTGAATTTGGCTATTCCTGCTTGATGGAGCAGCC
CAATGGGAATATTGTTTGCTTCTATGAACAAGAGAGTCGGCCTGACAATATCCATTCCCTGGTCTTCGGTGAATACACAC
TCGACTACATCAAGGACATCAAACCTACGCCTGATACCCCTAATTTGGTATATTCCTCCTCAGAAAAGGTGTTGCCGCTG
TCTGACGGCACCTATACCCCAATCGGGCCGGAACTGCCCAGTATTGCCGGCCTGCATGAGGGTACAATTTTGGTGCGCTT
TACGCCCACAAGCACCGACAGCATCCACTCATTGATTGGGGTGAGCAATGGTCAGACGGGGAACCAGAACTCCTATTTCC
ACCTCTACTACTCCAACGCGAGGCTCGGATTTGAGATCCGCAGGCAGGAGGGAGGAGACTTTGAAAAAAACTCGGCTCCT
GTGACGATTGAAGCCGGAAAGGAGTATTGTGCCGCCTTTACGGCTGACCCGGACTACGGCTACCAACTCTTCCTCAACGG
GGAGATGGTTCTGGACCTGCCGCTGTCAGAACTGACGGCCTCCTCTGGCTATGGCTTCATGGCTGATATTCCCGGTATTG
ACAGCGGATACCTTGGCATGACGCGCAGGCAGGCTCCCTCCGGGCAGCCAGCAGCCTTTGAATATCCGTTCACAGGAACC
ATTCATAATGTCCAAATATTTGACGGCGTGTTCTCTGCGGAACACATGAAACAGGTAACCTATGTGGCGTCCAGTGGTTC
GAATGTCTACTCCAACAGCGGTGTAACGATTACACCATCCCAACCGGTCCAAATTGACGACGACAGTGTGACCGATATTG
CCGCCATGCATTCGGGCGCCATTGTCGTGGAGTTTACCCCGCAGATCTCGTCGATACACTCCTTGATCGGTATCAGCAAC
TCTACGACAGCCAATTCTCATTTTCATCTTTATGTTGGTGGAGGGGTGCTGGGGTATGAGATCCGGCGGCAGAACGGCGG
AGATTTTGTAAAGTCCTCTGCTGCCGTGGATATGACCTCTGGTGAGAAACACATCGCAGCCTTTACTGCCGATCCCGATA
CGGGGTACAAGCTCTTTTTCGACGGGGAACTGGTACAGGTGATTCCGCCCGCAGAACTACCCAGCACAGGATATGGCTTT
ATCTCCGATATTCCGGGTATCAATGCCGGTTATCTCGGGAAGACAGCTCGAAGCGGAAACCAGTATCCCTATAATGGCTC
CATTGAAAATATTAAAGTATTTAACACGGATATCCCGGATGATACACTCACTGCCTGGACTTTAAGCGGTGGCTTCTAA
>igc_K01186_MH0233_GL0096838_1598647_unknown_Lipid_Metabolism
ATGAAAAAAATACAAATACTGACTTGGATATTCGCCGCGCTGTTTCTTGCCGCGGCATGCAGCAGCGGCGGCGACGAACC
GGCCAATCCGGGCGGCAGCGAAGGCGGCGGAGGCGGCGAGCCTCAGCCGGAGGCCAACGTCACCTCGCAGGTATACAAAC
CGGGCGAGAGCGGCTATGCGGCCTTCCGTATTCCGGCCGTTGTGGTATCGAAAGCCGGCACCGTGCTGGCCTTCGCCGAA
GGCCGCGTGGACGGCTCGGCGGACGACGGCAACATCGACCTGCTGGTAAAACGCTCCGAGGACAACGGCAATACATGGAG
CACCCCGATCAAGGTCTACGACGACGGCGAAAACCGCTGCCAGAACCCCGCTCCCGTCGTACTCGACAACGGCCGCATCC
TGCTGCTGTTCTGCTGGAACGAGCGTACGCCCGGCAGCGCCAACGGTTCGGGCAGCAGCGGCCATCCGCGCCGGGTGATG
AAAACCTATTCGGACGACGACGGCAAAACGTGGAGCACCCCTGAGGACATCCACGACCAAGTCGCCATCGCGGGTTACAC
ATGGTACGCCACGGGACCCTGCCACGCCATCGTCAAGACGCTCGCGCCGAACAAGGGCCGCATCGTCGTGCCCTGCAACC
ACAACAAACCCGGCACCAACCCCAAAAGCGAACGCCACGCCCACCTGATCTACTCCGACGATCAGGGCGCGACATGGCAT
TTGGGAGCCGTCACCGACCACCCCTACGGCAACGAGAGCACCGTCGTCGAGCTGGGCGACGGCAGCCTGATGACCAACAT
GCGCAACTACGAACCCAACTCGCTGGGCTACCGCTGGCAGGCGGTCAGCCGCGACGGAGGGCTCACCTACGAACCGGCGC
AGGTAACCACGCTGATCGAACCCAACAACAACGGTTGTCAGGGCAGTATCCTGCGCTATTCGATCAATTCGGCGGGCAAG
GCCAACCTGCTCTTCTCGAATCCCGATCACGGGTCGAGCCGCCGCAACGGCAGCATCAAGCTCAGCAGCAACGACGGCCG
CTCTTGGTCGCGCACCTTCAAATACGTTCCGGACAACGACTTCTACTCCGCCTATTCCGACCTCGCCGTACTGGCGAACA
AGAAGGTAGGCGTGCTGTTCGAGCACGGACACAACAACGGCAAAGGCGTCTATTTCCGCAGCTTCGAATTCGCAGAGATC
GCCGCGGCGCTCTAA
>igc_K01186_MH0233_GL0106775_3943322_unknown_unknown
GACAAGAGTGTGCATCAGTTCCAGGCGCTTGAGCTTCCCTATGGGAAAATACTGGTGTCATATGGGCAGAATGCGGTGTC
CAGGCGTCTGGCGGTCTTTGATGTGAACTGGCTGTACGAAAGGCGGCGGGATGAGAATTTTTCACTCGGCCTGGAACATC
TCTCGACGCATTTGTATGTAAAGAGTCTCAGCGATAGCTGTATCGCCCGTGGTTACAACGGCCACTGTGCCTGGAACCGC
ACGAACGGCGCGCTGCTGGTGCCGGATCCCGACTGTAACGGGGGCGAGGTCCTGCAGATCTGCCGGATCCGTGACGAACG
GCTTTTGAGCGAGCTTCAGGGCGCGGTATGGAATTTCCCCGCAGCGGCCAGAGGAACCTTAAAGCTGCAGCTTCGGATAG
AAGGCTCTGGACTTCTCGTGCGTCTGTGTGACCACTGGATGAATCCCTGTGACGAATATGCAGGGCTTTACGCTGTCTAT
GATTTTGAACTTGATTCCCGCACGCTGGAACCCGCTGCCTGGCATGATGTGACAATCGCTTTTGACCGCGGCCAGGCATC
TGTCTTCTGTGAAAATCGTCTGCTCTTTTACGTGAGGCAGAAAGTGCCCGCGCCGACGGGTATAAGCTATCTTCATATGC
AGACGATGGCTGAACAGCATGATCCCTTTGGCACACTTGTCAGAAGCATGGCATTTAGCGGTGACTGA
>igc_K01186_MH0236_GL0038928_1684159_unknown_Metabolism
ATGCAGAATCAGATATATTTACTTGAAAAGGGGCATTTTTTAGGAGAGGAGAAAAGCATGAATTATTTCAGTCTTGGAGA
GCTTGTAATGGACCTTGCGCCGGAGGCAGAGAGGAAGAACCTGCGGAACAGCGAGGGAGCTTTTTTACGCCTCGAAAATG
GGGATTTGATCTTTATCTACAGCCGTTTCCGTGATGAATCGGCGGCGGATGCAGCAGCTTCGGATTTGTGCCGGATTACG
TTTGACGGGAAACTGCACAAGAAGAGCACGGATCTTCTTCTGAAGTGCGAGGACGAGGGCGCAATAAACATTATGTCTGT
TTCGCTACTCCGTATGGAGAACGGGGATATTGGAATGTTTTATCTGGTGCGAAAAAACGAGTCAGATCTGAAAATGTACC
TGCGCCGGTCGTCGGATGAGGGAAAGACATGGAGTGACCGCGTGCTCTGCACCGATGGAAAATTCGTCTTTGTTGTCAAC
AATGACCGCGTGATTCGATTGAAGAGCGGACGGATTCTGATTCCGGCTGCAGCGCATCCGGTGACGGAGACGCGATACAG
TGAGATTGCGCAGATGACCTTTTTCTATTCAGATGACGATGGAAGAACGTGGCAGGAGAACGCAGAGCGTGTGGCACTGC
CGTCCTCGTATCGGAACTGTGAGACGGGCCTGCAGGAGCCGGGTGTCATTGAGCTTTCGGACGGAAAACTGATGGGATGG
GCGAGAACAGATCTCGGTCGCCATTATCAGGCATTTTCGGAGGATGACGGAGAGCACTGGTCGATGTGCGAGCCGTCCGT
ATTCACGGCGCCGAACAGCCCGCTCTCGATGAAGCGGCTGCCGGACGGAGCACTTCTTGCAATATGGAACCCAATTCCAG
AGTACAATGGAAGAACAAAAGTCACAGACTATTTCCAAGGCGGCAGATGTCCACTTGCACTGGCATTTTCCTGGGACAAC
GGAGAACATTTTTCCGAACCGATTGCGTTTGAAAGTGAGGAGAGCCGCGGCTATTGTTACTGTACGATTTTCTTTACGGA
GAGCGATCTTTTACTGGCATACTGCGCGGGAGGCATTGAAGATAAAAGCTGTCTTGCCAGATGCCGTATTCGGAAAATTC
CGTGGGATACGGTTGTAGAATTGGAAAACCTTTTAAAAGGACAAAAATATAATGAATCAGAAAATTGA
>igc_K01186_MH0238_GL0092960_2016585_Blautia_Lipid_Metabolism
GAAAACGGAGTGTTGAAAACAGCAAAGAAACTGGAGGAAGGAAAGACATATACGATCCGGCTGAAAGCAAAAAATGCAGA
GGCTGAAAAAGAAAAAATATTTAAAATATACGCGGTAGGCAGAGGATTGGTTTTCAGAAAAGAGGATCAGAAGATCGCAG
TAGGATCACCGGTAGAATTAAGTACAAAAGATTACGCAGAAAAATTGATGAAGCTGGAAGAAGGTACGATTTTAGTACAC
TATACATCGACAAGCGATCAGGCAATTCAGTCTTTGTTTAGTGTTTCCAATGCAAAAGCAGGACATGAAAACAGACATTT
TCATGTTTATATCAGACCTGAAGGAGTACTTGGCTGCGAAATCAGAAATGAGAGCGCGATGAATTATGGATTTAAAGCGG
CGAATGCGGTAAAGGCGGATTATAAAGGAAAACCGGCAGAAAATATAATTGCGCTTCAGGCAGATAAAGCAAAAGGAACG
TATCAGTTGTTTGCAAATGGAAAGAAAGTGCTGACGATAGACGCTGCCACATTAGGTGGTTATCGCTTTATTTCTGAAAT
TACGGGATTGGATACTGTTTCTCTTGGTGCGACAAAACGAGGCGGAAGCAATAAATATACGTTCGGAGGAAATATCCATA
AGATTGAAGTGTATGAGACTCCGTGGACAGATGAAGAGCTGATAGAGGAAACGAAGAAAACAGCATATCCTGAATTACAG
CAGATTTTCCATAAAAATGACGGAACGGGTTCAAATTATTATCGGATTCCGGCGCTTCTGACACTGAAAAGCGGTACAGT
GATCAGCGCGGCAGACGCAAGGTTTGGAGGTACGCACGATTCACCGAATAATATTGATATCGCAGTGGCAAGAAGTGAAG
ATGGAGGAAAGAACTGGAGCGAGCCGGAACTTTTGTTCCACTATGGGGATTACGAAGATAATACATTGGAAATTCCGGTA
GGAACGCAGACAAGAGTGAATCAAAGCGCATCATTTATCGATCCGGTTCTTTTGCAGGACGAAGAGACAGAACGTGTATT
TTTGATATCGGACGCTATGGCGGCTGGATATGGTTCTCCGCAGGCAGTT
>igc_K01186_MH0238_GL0152898_3654785_Bacteroides_Lipid_Metabolism
CTTGTGACTTCCCGGAAAGGAACCCTGCTGGCCATTTATGATGCACGCTGGGAATCGTCAAGAGATCTTCAGGGAGATAT
AGATATTGCTTTGAGCCGCAGTGAAGACGGCGGAAAAACCTGGCAGCCCATGCAGCGGGTGCTGGATCGTAAAGAGTGGG
GAAATCTGCCTGAAAAATATAATGGCATAGCAGATGCTTGTATATTGTGTGATGAAAAAACGGGAACTTTGTATGTCGCC
GGTCTGTGGATGCATGGGGTTCTGGACGGAAAAACCGGACGATGGGTGGAAGGACTGACGCAGGACAGTACCCGCTGGAT
TCATCAGTGGTTTGACAAAGGCTCTCAGCCTGGTCTGGGAGTGAAAGAAACTTCTCAGTTTCTGATTACGAAAAGTACGG
ATGACGGAAAGACCTGGAGCGAACCGGTCAACATCACTTCGCAGACCAAGCGGCCTGAATGGTGGCTTTATGCTCCGGCT
CCCGGTCATGGGATAACTCTGGAAGACGGAACGCTGGTTTTCCCTACTCAGGGACGTGACCGGAACGGTCTGCCGTTTTC
CAATATAACTTACAGTAAGGATGGAGGAAAAACATGGATAGACAGTAATCCGGCTTACTCCAATACAACGGAGTGCATGG
CCGTTCAACTGGATAACGGTGACATCATGCTGAATATGCGGGATAACCGGAATCACGGTAAGAAGTCACCTAACGGGCGG
AGAATCTGTGTGACTTCCGATCTGGGAACAACC
>igc_K01186_MH0238_GL0174815_754828_unknown_Lipid_Metabolism
ATGAAAAAAATCACTTCTTTTTTGTTATTGGCCGCTTTGTGTTGCCCTGCATGGCAGGCTGTTGCCTCTGTTGCCGACAC
TGTATTCATCCGCGAAACCAATATTCCTGTGCTGATAGACCGTCAGGATAACGAGTTGTTCCATCTGCGCATCGATAATG
GTGAGGGCAAAAAGCTGGACCGTGTATCGCTGGATTTGGGTGCGGAAGTTGATTTGACTCAGATAGAAGCAGTCAAGCTG
TACTATGGCGGTACGGAGTGTGCAGAGCGTAGCGGTAAGGGATATTATGCCCCTGTGGCCTATGTGTCGGCTTATACGGT
GGGACAGACCCGTGCGGCCAATCCTTCTTATTCCATCCTGAAGAATGAAGTGCGTTCGCCGGGTCGTCAGGTGGTGTTTG
ATGTCAACCAGTCCCTCTATCCGGGTATCAATTATTTCTGGGTCAGCCTGCAGATGAAGCCGCAGGCATCGTTGCTTGCC
AAGTTTTCGGCCTCGGTATCGTCCGTCGAAATTGACGGGCAGGCTGCTTCGCTGAAATTGTTCAACGGTCCTCGTATCCA
TCGAATGGGCTTTGGGGTTCGTCAGGCTGGAGACGACGGGGTGGCTGCCTATCGCATTCCTGGCCTGGTGACAAGTAATA
AAGGGACGCTGCTGGCAGTCTATGACGTACGTCACAACAGCAGTGTGGACCTCCAGGGATACATCGAAATCGGCCTTAGC
CGCAGTACTGACGGCGGACAGACGTGGGAGAAGATGCAGATACCCATGAGTTTCGGCGAATATGGCGGGCTGCCCAAAGC
ACAGAACGGTGTGGGCGATCCGGCCATCTTGGTGGACAAGCAGACAGGTACCATCTGGATTATGGCAGCTTGGACACACG
GTATGGGTAATGCCCGTGCCTGGAACAATTCGGGGCAGGGTATGACGCTGGAGCAAACGGCTCAGCTGGTACTGGTGAAG
AGCGATGACGATGGCAAGACGTGGTCCGAACCTATCAATATCACCAGCCAGGTGAAGTCGCTCGAATGGTATTTCCTGCT
TCAGGGTCCTGGACGTGGTATCTCGATGGTGGACGGTACCCTGGTCTTTGCCGGTCAGTTCATCGGTGCCGACCGTATTC
CCTGCGCCTGCATCATCTATAGCAAGGACCACGGTAAGACATGGCACATCAGCCAGCCGGCCCGCAGCAATACGACCGAG
TCGCAGGTGGCCGAAGTGGAGCCGGGCGTACTGATGCTGAACATGCGCGACAATCGGGGAGGCAGTCGTGCCGTGGCTGT
GACCCGTGACTTTGGAGCTACTTGGGAAGAACATCCGTCTTCGCGCAAGGCATTGGTAGAGCCTGTTTGTATGGCCAGCC
TGCTGCATGTAGCGGCCGAGGACAATGTAACCGGCCAGCCGCTTCTGCTGTTCTCCAACCCCGACAGTCCGAAGAACCGC
CACCGCATGACCATCAAGGCCAGTCTGGACAATGGCCTGACGTGGCTGCCCGAGAACCGGCTGATGCTGGACGAAGGCGG
CAGCTGGGGCTATTCGTGTCTGACGATGATCGACCGCGAAACGGTCGGCATTCTCTACGAGAGCAGCACGGCCCATATCT
TGTTCCAGGCAGTGAAGTTGGAAGATATTCTGAAATAA
>igc_K01186_MH0239_GL0007447_3468102_unknown_Metabolism
ACCGTCCGCCTCTACTACAAGGTGGGGGCGGTGATCGCCCAGTGGCGCACCATGGTGTGCGCCTCCCGGGACGGGGGACG
CACCTGGGACATCCCCCGGGAGCTGGTCCCCGGCGACCAGAGCGGGGGCCGCGGCCCCGTCCGAAGCAAGGTCATCCAGC
TCTCCTCCGGCCGCCTCCTCGCCCCCAACTCCACCGAGTGCGGCCCCTGGACCGCCTACGCCGACCGCTCGGACGACGGC
GGCCTGACCTGGACCCGCTCCAACCCCATCGCGATCCAGGGCCTGCGCAGCGACGGCGCCCGGACGGTCCAGCAGAGCGA
CGTGGCGGTGTCGGAGCAGTCCTTCCACGGCCGGGGCGTCATCCAGCCCACCCTGTGGGAGTCCTCCCCCGGCACGGTCC
ACATGCTGCTCCGCTCCACGGAGGGCAGCGTGTACCGCAGCGATTCCACGGACGGGGGCGTGTCCTGGTGTCCCCCCTAT
GACACCGGCCTCCCCAACAACAACAGCGGCATCGACCTGGACCGCCTCCCCAACGGGTGGCTGGTGCTGGCCTGCAACCC
GGTGGCCGACAACTGGGGGGCGCGCACCCCCATGAGCCTGCTGGTCTCCAGGGACAACGGCGTGTCCTGGGACAAGCTGC
TGGACCTCGACAGCGGAAAGGGCGAGTTCGCCTATCCCGCCGTGGTGGCCTCCGGCTCCCAGCTCCATGTGACCTACACC
TGGAAGCGGGAGAACATCGCCTATTGGCAGATCCTTCTGGAGGACGCCGGACTATCTGTGTGA
>igc_K01186_MH0239_GL0024216_1421402_Bacteroides_Lipid_Metabolism
ATGAAAAACTTTTTTTATACTATGAGTATCGTTATGAGCTTGCTTGTTTTTACAGCTTGTTCAGATGATAGTGTCAATGA
TTTTTCACCTGTGCCCTATCCGGATGAGATGGAACAAGAAGAACCGACACCCGATCCGACACCTGCTCCTGATGCGGATC
CGGTGTGGAAAGTAACTTCAACGACTACTGTATTTAATTCTAAAGTAAGTACTGACGTCTCTTATCGTGTGCCTGCGGTG
GCAGTTACAAAAGCCGGTACGATACTTGTTTTTTGTGAAACTCGTTATGGTACTTGGATGGATAAATCGGGACGTACGGA
TATTTTTATGAAGCGTAGTACGGATAAGGGAGCTACCTGGACAGAAAAGAATATAACAGAGCAAGCCGTTTCTTCAAAAC
TCTCTTACATGGACCCGACAGTTGTGGTTGACCAGACTACCGGAAAGATTTTCCTTTTTACTTCTTTATGGGATGCAGTT
GGTAAACCTTCTGCTCAACAAGGCTATAATAACAGAGCTATCATGTATACCTCTGAAGATGATGGTGTAACCTGGACAAG
GAAAGATCTCACGGATGAAGTGCAGATTGGTATATATAGTGGTTTTACAAGAATGATTGGCAGCTTTGGTCCCGGTTCCG
GTGTACAAATGACAAATGAGATGTATAAGGACCGTTTGATTGTTCCTATGCGTTCATTTAAGGTCGATGCGGATAAAGGA
ACTGTTTCTAATGGTGGAAATACCGCTATGTATTCAGATGATCATGGTGTTACCTGGCAAACAGGTCAACCTAATAAATC
GGGTGAGTGGACGGTTACTGAGGCTCCTGACGGTGCATTGATTGGCAATATTCGATATAATGGATATCGGCAAAACTATT
ATAGTACAGATGGTGGTGCCAAGTGGCCGGGATTCTCGGATTATCCGGCATCACAATTACCAACTCCGGAGAAAGGTTGT
GCAGGAAGTGTGATAGTGAAAGATAACTGGCTGTACTATTGTGGAGCAAAAGGAATCACCGCTACCAGTTCACACGATGA
CCGTGGTATCCTATATCTTGCCAAAGCAAAATTCTTTGACGGACATTCGCATACATTTAATGCTGCAGATCATATGGTGC
TTTATGATAAAGCAGCGGGATATACTTGTATGGCATTGATGCCTGATGGTGATTTGGTTATTGTTGCGGAACTTGGCGAT
TTACCCGGATTTACAAAAACTTCAACCAGACCGGAAGGCTGGATAAGATTGGATTTGTTTATATTATCTTCTAAATAA
>igc_K01186_MH0239_GL0100194_314950_unknown_Lipid_Metabolism
TTGTTTTCTACACAAGGTTTCTCCGGGACTTACTGTAATGCAATACCTGAATATCTGTCGGTCGGACAAGAATGTTCCAC
CCGACCAAAGGAGTGTACACAAAACAATCGACCATCTGCAATTTGTGATGTCACGTTAAAACGAGCCGCTACTTTGGTCG
GAAGGGGCTCTTCCGAAGCGATATTGTCTTTCAACGTCAGAACTACCGATACAGAAAATCCGCACCGGCTAAAAGGCATA
AATATCGATCTCAAAGGATCTACGAACATAACAGATATTACCGCACTAAAAATTTACAGTCAAAATACAGACGACCGGTT
TAAACCAGAGACGGCAACATTATGCGCCTCTGTTACCGACATTTCATCCGATGATATTCATATCGCATTTGACAAACCGC
TCTCTTCGGGTAACAATTATTTCTATATCGTAGCTTCGGTAAGAAACAATGCTTATGAAGGAAACCGTATAAACATCAGA
TTATTGTCTTTAGAATCGACTATCGGATTTTGTACGCTATCGCAAAATGAAGCCGGAGGAACAACAGAAATCATTCTGGA
ACGTAAACTGCTTTTCGCTCCCGGAGATGAAGGTTCGAAATATTATCGTATTCCCGCTTTAGCGACAGCCGCTGACGGCT
CTTTGATCATGGTCGCAGACAAAAGATGGACGCAATTGAACGACTTGCCCTCACATATAGACATTGTTGCCAAACGCAGT
GTAGATAAAGGGAAAACCTGGTCGGCCACATCGATTGTAGCCGGAGCTGATGATGACTTAAAGGGATATGGAGATCCGCT
ATTGATCGTAGATAAGAAAACGGGAGATATTCTGTGTATCTATGCCTTCGGACAAGGATTATGGCAATCTACCGCATCCG
ATCCTATCCGTATAGGGTTGTCACGCAGCAAAGATAACGGGAAGACTTGGACTCCTACCGAAGATATTACCTCGCAAATA
TACGGCGCGGAATGTAAAGACCCTATACGCCGTAACTGGCACGGAGCTTTTGCCGCTTCCGGACGAGGCCTACAACTGAA
AGACGGACGCTTGATGTTCGTCCTTGCCGTACGAACTCCTGACACACGGCCATGGGGCGGCAATTTATCAAATTATGCAT
GCTACTCCGATGATGGCGGCAAAACATGGGCCGTATCAGAAAATGCAGCCACATCTGCCGGAGACGAGGCCAAACTGGTA
GAGCTGAACAACGGCAATATAATGATGAGCATTCGCAGTCCTAAAAACCGCACGTTCAGTATTTCGACAAACCGGGGGGT
CAATTGGTCGGAAGCTTCGAAAAACACCGATTTAAAAGAGCCTGCATGTAACGGAGATATACTTAACTATGCATCGATTC
TCGGGCTAAGAAACAAATCCTGTATTCTGCATTCTCTCCCCAATGACACAACAATACGACAAAACGTATCTATAGCTGTC
AGTTATGATGAAGGATCGACCTGGCCTATAAAGAAAACGATATGTCCGGGCTATTCTGCTTATTCTACAATGACCGTATT
ACCGGACGGAACGATCGGCATTGTCGTCGAGGAAGGCAAATGGGACAAAAATCTACCGGGAGAAGACGGATTCAGCCTGT
ATTTTATGCGGTTCTCATTAGATTGGATCACGAACGGCACTGACAGATATACTCTACCCCGATATTCTACCTATTATTAT
CAACGTGCGTCTTTATTCGACATATTGCCAATCACGTCCAAAGACATCGTTTTTTTAGGAAACAGCATCACAAACGGCTG
CGAATGGCATGAACTTCTTAAAAACAAAAATGTCAAAAACAGGGGAATAAGCGGAGACGTCATTAGCGGCATAAATGATC
GCATAGACGAAATTCTGAAAGGGAAGCCATCCAAAATATTTTTAATGGCAGGCATAAACGATATTTCTAAAGGTCACAGC
ATCACAGAAATTACCGGGAATATCGACAAATTAGTAAAAAAGATCAAAAAAGTTTCTCCCAAAACGAAATTATATTTACA
AAGTCTACTGCCTGTAAACGACTATTTCGGGAAATTCGAGGAACATACATCCCGCTGGCAAATGGTTGTCCCGATCAATG
AAGAACTGAAAAAAATCGCAAAGGAAAATAAACTGACCTATGTCGACGTTTACTCCCTTTTTGCCAACTCTTCAGGTAAA
ATGAATATCCAATATACCAATGACGGACTACATTTATTAGGGACGGCTTATGTCATGTGGCGCGATCTTATAAAACCTTA
TGTAGAAGAGTAA
>igc_K01186_MH0239_GL0101844_1942776_unknown_Metabolism
ATGAAAAGAATGGAATTGGGGAGTGTAAGTCTGGATCTGGTCCCCGGGCCGGACAATCCCAGAAACAGTGAGGGAGCGTT
CCTGACGCTGCCGGATGGGGAAATTCTGTATGCGTACAGCCGCTATAAGGGGAAGAGCTGTTCGGATGAGGCTACAACGG
ATTTATGTCTTCTGCGGTCACGGGATGACGGAAGAACCTTCGGCGAGGAGAGCACCATTCTGACCTGCGAGGGTGAGGAC
GGCGTCAACGCCATGTCTCTGTCCATGATGCATATGGAAAACGGGGATATCGGACTTTTTTACCTGGTCAGGACCACGTA
TACGCTGCTGCGGATGTTCCTCCGGCGATCCCGGGACGGGGGAAGAACCTGGGGGGAACGGGTGCTGTGCACACCGCAGG
AAGGTTTCTTTGTTGTAAATAATGACAGGGTGATACGGCTTTCCAACGGAAGGATACTGATCCCGGCAGCATCCCACAGG
TCTGGGCTGCGTGGTGATATGGAGGAAGGGAGCAGATTTTTTGACAGCCGGGCGGAGGATATGTTTTTTTATTCCGAGGA
TGACGGCGCCACCTGGAAGCCTGCTTCCGGGAAATGCAGCATGCCTTACTCTAGCTGCTGTTATTCGGGACTGCAGGAAC
CGGGAGTTGTGGAACTTACGCCCGGACATCTGTGGGGGTGGGCAAGGACCGATTTGGGGCGGCAGTATGAAATGTTTTCC
ATGGATTACGGCAATACCTGGACCGCGTGCCAGCCATCCCGGTTTACTTCGCCCAACGGTCCCCTGAGCATGAAAAGGGA
TGAAAATGGGGTGCTGTATGCCATTTGGAATCCTATCCCACAGTATAACGGGAGAGAAGAGCCGGGGAAGGTTTTCATGG
GAGGCAGGACGCCTTATGTGATTGCAGTCAGCAGGGACAATGGACAGACCTTTACGGAGCCGGTGAGCTTTGAAGAGGAA
GAGGATCACGGTTATTGCTACTGTGCCATTCATTTTACAAAAGATGCCATGCTGCTGGCTTACTGCGCAGGCGGGCCGGA
GGACGGAAGCTGTCTGGCCAAAACGAGAATCCGGAGGATACCGCGTTCCCAGCTGGAGGAAATACGCTGA
>igc_K01186_MH0239_GL0121213_31133_unknown_Lipid_Metabolism
TTGTTTGCTCGTATTGTGCTTAAAGTAAATTTGGGAGGAAAGAATATGAAAAAGAGAAGAAGAGTTTTAGCGTTGTTGCT
CGCTGCGACTTTGACATTCAGCAGTTTTTCGGGAATAGCCATGGCGAAATCAGAGACAAGACCTGCGAATGGAACAACAA
AAGAGCAACCGTTTTGGAGTGGAACAGGGGGAAGTGATAAATTCCGTATTCCTTGTTTGGTATCTTTGAATGATGGAACG
GTCGTAGCAGGATGTGATGCCAGATGGACAACTTACGCAGATGGAGGGGGATTGGATACAATTGTATCTTATTCCAAGGA
CAAAGGAGACAACTGGAATTACACATTTGCAAACTATTTAGGGGATAACGGCAATGTTTGGAACAATGCATCAACAGCGT
TTATCGATCCGGCAATGGCAACAGACGGGGAAAATGTCTACATGATTGCGGATCTTTATCCAGCTGGATATGCATTAAAT
GGTGCAAAAGCATCTCCGGTTCCGGGAAAGAGTCATGATGCGAAAGGAAATATTCTTTTGGCAGATGCAAAGAACTGGAG
CGATGTGTGGGGAACAGAGCGTACACAAGCTTCCAATTATACATATCACTTAGAAAAGAATAAAAAGAAAGATGCAGAAT
CTGCATATTTAATCAAAGATGCAGACGGAAATACTGTAGATGGATATACTGTAGATGCATATTTTAATGTGGAAGGGAAT
GGTGTAGATACCAATCTTTTTGAGGCAGAGTCACCGTTTCAGGTATGGCCGACTGATTATCTGTATCTGACATCTTCTGC
AGATGGCGGAAAAACATGGTCTGAGCCTTCGATTTTGAATTTGAGAAAAGACTCTGAACAGTCACTTTTAGTGGGTCCGG
GACGTGGAATGGTTACATCCACAGGAAGAATCGTATTTACTGCATATGAGTTTACAAAAGGTGACAAGAATAGTGCTGCT
ATTTATTCTGATGACAAAGGAAAGACATGGAAACGAGGTGCATCTGTGTCCGATTGGAGTTCAGAGGCAGTTGTGACAGA
GGCTGATGATAAGTTGTACATGTTTACCCGTCATGGCGGATATTATGTATCTGACAATTTTGGAGAGACGTGGTCTCCTA
AGAAAGAGATGGGTATTTCCTATAATCTGAACTGTCAGCTGACAGCGGTTACTTATCCAGAGAAAATCGACGGAAAGACA
GCAATTTTATTTGCGGCACCATCTAATACAGGAAGTCGTTCAGCAGGAAAGATTTTTGTAGGGCTTGTGCAGGAAGACGG
TTCTATCAAGTGGGAATATGACTACAGCATTAACGGATCTGCATACTACGCATATTCTTGCCTGACTGTATTGGCAGACG
GAACAGTTGGACTTCTCTACGAAAATGCAGATACACAGCTGACATATAAGAATTTAGATATCAATGATATTGCGAAGGGG
GCAGCAATCGGAAATATCTGGTGTACAGATGGAGAGGGACAAACAGTGGCAGATGTCACGATGAAATCCGGTGAGAGCAA
AGAATTTACAGTAAACGGTATGAAAGACGGCGCAGAGGTAACTGTATCTTCAGATGACAAGGGAGTTGTCGAAGCTTTAT
ATGCAGACGGAAAACTTACAGTAACTTCAAAAGAAGTGGAAGGTCTGAAGAGAGCAGTTGTGACATTGAAATCCGGCAAT
GCATCTACAAAAATCAGAGTGACGGTGACAGATTCTGAAAACTATGAGATAGTGGATCTCAGAATCGGAGATACAAAAAC
TTATGTAGATAAGACTGGAAACTACGCTGACAGCAGTTTAGAAGGATTGGATAAGACAATTGCAGAAGTGGAACTGAAAG
GGGAAGATCCTCAGACAGTAGAAACACAGGTAAAAGCACAGAATGCAACTGCACAGGCAAAATTTGATGGTGAGAAAAAA
TCGCTAGACAGCTGTCTGTTTACATTTGATAAAGTTGAGAATAAAAATAATACATATAAGATTTCTGCACAGTCAGGAGA
TGCGAAAGTATATGTAAATCATAAAAAAGCACCTTCTAAATGTGTATGTACAACAACAGAAACAGAAATTTTGTTAGAAC
AAAAGGCAGATGGAACGGTTGCATTGAAAGATCTATCTTCCGGAGCGGCTGGTTCATATTTGTATTTTTGGAAGGCAGAT
AATTCTAAATTGCATTTTGACAGAAATAGCAGTGCTGATGCAAACTGTCAATTAGAACTGTGGAAAAAATCACGAAAAGC
AAGTGAAGAATCAGAACTTCCGGGATATGAGAAAGTGACAGAGATTGCTCAGATTACAAACGGTGGACAGTATTTGATTG
CAGCGAAAGCGAACGACGGAAGCTATTATGTAGTGAATCCGGCTTCTGGCTCTAATAATTTTGACCATGTAGCGAAAGTA
ATCAAAGAGCAGGTAGAAGTAAAACCGGAGGCAGCAGTGCAACTCGGAAACGATGCACAGTTTAACGGAGAGAAAAAGAG
AATCAGCGAATGTCTGTTTACATTTGACAAACAGGATGATGGAAAATTCATCGTTTCATCTACAACAGCGGACAATCAGA
CAGTATATTTGACACCGAAGATGGCAACTTCTGCTGCAACACCGCTTACAACAACTCGTGCGGCGATTGAGGTGGCGAAA
GGAAGCCAAGGATTTACATTTACGCAGACAGAAGGAGGAACAAGGGGAGGAGTCCTGTTCTTCTGGAAAGACAATGAAGC
AAAATTACACTTTGACAGAAATAGTACTGTAGATGCAAACGGCAGATGCGACTTTGAGATTTACAAACAATCAGAGAATG
CATCTGACAGTGGAATCGCAGGATATGAAAAAGTAACGGAGCTGGCAGAAATTACAGATAACGGACAGTACCTGATTGTG
GCAAAGGCTAATAATGGAAGTAATTACCTGTTAAATCCGGCACAGGGAAATGACAAATATAGCTATGTTGCTAAAGTGAC
AGGCGAGATGTACGAAGGTGAGACAACAACTGCGAATACAGAAATTGCGATTACCGGAAAAGCAGAAGGCCAGACAGCTG
TTACAATCGGAGATGTGACTTACTACATTTTTGTGGAGAATGATGTAAAAGAAGTGACATTGAAAATAGGTGAGACATAC
AATGTTCCTGGAAAGATTGTAAAAGAAAGCGGAGATGTAAGTAGTATCACAAAAGAAGAGCGCAGTGATATGCCTCCTTA
CAAGGCAATTACAAAAGTGGAAGAAGGAACATATCTGTTCGGAAGCAATACACACATTATGCTAAATTCGGCAAGCACAG
TGGCAGGAGATCCGAAAGGTCTTGGAATGTCATCTGCAAACTTTAACACAGGTGAATATAAAGATTCTATGTGGACGCTT
AAGAAATCCGGAAATGGTTACACAATGCAGGATGCGAATGGAAAATATGTAAACATTTCAGGACAGAATGTAGAACTGAC
AGATACGCCGCAGGTGCTTACAATTGGAGACAGCAAACATGGTGGATTTGCAGTGTCAAATGGTTCTAACTATTTGAATA
ACTGGTCAGGATCAAACAATAAAGTGGCTGCATGGAGCGCAGATGACAATGCATGGTATTTCTACAAAGCATCAGAAGGA
AATGTGATTACAGCAAATGCGGCTGGAGTAGTAACTTTAGTTACAGAAGGAACAACTTATAAGATTACAATTGCAGAATG
TGAACATGTATTTGGCGAATGGAAAGTGACAAAAGAACCTACATGTGTAGAAAAGGGTGAAAAGACAAGAACCTGTACAA
AATGTGGTGTGGTAGAGACTGAGGAAATTGCAGCAACAGGAAAACATGATATAGAGTTGAAAAATGCAAAAGAAGCAACA
TGTACAGAAGCCGGATACACAGGGGATAAAGTATGTAAAGTGTGTGATACAGTTGTGGAAGAGGGAAAAGTGATTGACGC
ACTTGGACATGATTTTGGCGAGTGGACAGTAGAAAAAGAGGCAACTGAGACAGAAACAGGATTGGAAGTTCGTACTTGTA
AGCGAGAAGGCTGTGATGTGAAGGAGACAAGAGAAATTCCGAAACTTCCGGTTGCACCAGAACAGGTAGATAAATCAGCA
TTAGAGAAATATTACAATGAATGTTTGGCATATTACAAAGAGGCTGATTACACAGCTGACAGCTGGAAAGGATATCAGGC
AGCAATGGCTAACGCAAAAGCTGTATTGGAAGATGAAGATGCTACAGAGCAGGATGTAAAAGATGCGATTGTAGAAATCA
AAGATGCGGTGGATGGTTTGAAACGAGTTCCGGATGTCACAAAACCAAACAATGACAAAAATGACAGCAACAACAATGAT
AACAGTAAGCCGGCAAAAACAGGTGATACAGCTTCAGCAGTTCCATTTATGTTAGGAATGGCAGGATGCCTTGGCGCAGC
GGTTGAAGTTATCCGCAGAAGAGTTGGAAAATAA
>igc_K01186_MH0239_GL0140635_141721_unknown_Lipid_Metabolism
ATGAAGCAGAAGCATTTACTTCGAACGTTTTCTGCCTTGGCGCTTGCGATGTGTATCTCTTTTTCCATTGCAGTACCGAC
TGGCGCGGCCTCCGCTGGGACAGCCCAGGGGAACACACTTGCGGAAGTGCTGGAGCGCGCTGCAGCCAACGGCTTCTGTT
ACCGCTATGATGGCGACGATCAGGTTTTCGACGGCAGCCGTATCGTCAATGGTACAGCACAGGACATCTCCCGTCTAAAA
GCAAGCGTCCAGGGTACGCTGCTGATTCGTTATCAGAGCGCGGCTGCTGCGAACCAGGTCCTCTTTGCCGCAGGAAAAGA
TACCGCTGTGGGGCACTATGGCGCGGTATTGGCAAATAAAGTGCCGGCGGTAAACCTTCAACGGATCGATTTCCCTGACG
GTATGGTGGCAAATCTCTCTGGAACGGCAGTCGGTCAGGACTGGCACACCTTTGTTTACAGCGTTGATGCTTCCGACCCG
GAGGTAAAGACAGCCAAGACCGTGACCAGCTTCGATGGAAGTGCTACTACGCAATTTCCCAACTATGCTTCCTGGTTCAA
CCAAAACGCTGATGTCAACGACATTCAGTTCTTGAACATCGGCGGTACCTCCGGTGCACTGGCAAACTCCAATAATAACG
CGAATTTCGTGGGCAGGATTGCTTTCGTGGCTTTCCTCCCAGAGGTGTTCACGCAGGCTGAGGCGGCCGCGCTCAGCAGC
GAAACCTGGCCGCCCTCCGCAGTGCCTGTCTATTCAGCTCAAAATATCACGATCAACAGCGCCGCAGATGCAGTAGAGCT
TAGCTCCGCACTGGTAGATACGCTGAAAGGCCTCCACAATGCCAGCATAATTGTAAAATACCAGAATACCAATACAGGAG
TGGGCTCTTTTTTCAGCATCAGCGACCCCACCAAGGTAAACGCCCATTTCCATGTCTATGAGAGCGGAAATACCTTTGGC
TTCGAGTTGCGCAACAGTGATAACCCGAAGTATTCTGGTACATGCAGGGTGTACGGTGGAGAACTCAATACCGTTGCTTT
TAAGGCGGAGGCCGGCGTAGGATACAAGCTGTTTGCAAACGGCGCATTGGGCAGTACTGTTTCCAAGACCGGAACGGACT
ACCTCTTCCTGGACGGCATGAGCGGATTGACTACAGCTTTCGTGGGCAAGCTGAAGCGATCCAACGACCAGAACAGCTAC
CCCTTCACCGGCACCATTGAATCCATTGAAATCTACGCTACAGCTCTGACAGATGAGGAACTGATTGACCGCACGAAGGA
CACAGCCCGGGAATCCAACGCGATCTTCTTCAACGGAGATGCTACCGGCTCCACGTTCTTCCGTATTCCTTTCCTGCTTG
CCGCCTCCGATGGAACCTTGATTGCGGGTACAGACGCCAACTTCGGCAGTACCGGCGACAGCGCGGAAAATATCGACGCG
GCGATTCGTATTAAACCGAATGCCGCCGCCCATGACATCATGGAAGGATGGCTGGACGCCTCTGTGCCTGACGTGCTCCA
CATGAGGGACTACGCTGATGAGTACGGATATAAACAGAAGTCCGCCTCTTTCATCGACGGCGTGATTGTTGAGGATACAG
TCCACACAGACCGCGTTCTGCTCCTCATTGACGCCTTTGCCTGGAATGGCGGCGGATTCCAATGGCTCAATGTAGATCAG
TATGGTCAAGCCCATGGCGGCACTGCCAGAAGCGTTGCCCTTGGCGACGGCTTCTGCACCATTGGCGGCCAGAAGTATCT
GCTCCTCTCCGACCAGAATATCAAGTCCGGCAATATCAATATGAATGTGGATCGCAGCAAGTTTAACTATGCAGCCGACA
TATATGGGGCCAAAAATGCGGACGGGCGCTATAATGTCTACCACCTTACCGGTACGCCGTTGCCCTACACTTCCAGCGGT
ACACCGGTGGATGACAGCGGGCTCTCCCTGGGTGCACTTTCTGAGTATAGCCTGGGGGAAAATTACGAACTCTATAAGGA
TGGGACGGCTCTGACCGTTACGCAAAAATCCTCTGACGCCGCGGCTCCATCCGTCTCTGTTCCAATGAAAATTTTCTACG
AGGACTCGGAGCTCCAAGTCTACAACACCAACTACATCATGCAACTTTATTCGACGGACAGCGGTCGGACTTGGCACACG
GACAAGCTTATCACGGGTATGGTCAAGAGAGAAGAATCCCACTACTACCTCACTGGGCCGGGCCACGGTATCCAACTCCA
GCACGGTGAGCATGCGGGCCGGCTGGTCGTGCCCATTTACTTCCAGGGCGAAGGCGGTGGCGGGCTCACCGGATCTGCTC
ACACGGAAGTCATTTACAGTGACGACGGCGGCGTGACCTGGGCACATGGGGAACCGCTGCCGAATACACTGGGGCACGAA
TCGGTCATTGTAGAGCTCCCCAACGGCAACCTGCAAATTTTTATGCGCAATACCGCATCTTCGGGCGGTAAGTGTAAGAC
GGCTACCAGCCTGGACGGGGGCCTCACTTGGGTTGAGGTCCACTCCACCTTCGGCGATAACAGCGCCGGGACCAACAGCC
AGCTATCCGCCATCGCATACAGCCAAGACGTGGTGTCCGCAAAGGACGGCCAATCTTATCCGGCAGTCCTTCTGTCCATG
GCTTACAACAGGAGCAGGACCGATGGACGCATCTATGTAGGGCTGCTTAAGGAAAACGGTACTTATGATAACGGGAGCAC
CAAGTATGAAATTGATTGGGAGTACAAGTATCAGGTCACGGCAGCCGATGAGCTTTTTGCATACAGTAGCATGGTAGAAC
TCTCTAATGGCAAAGTCGGCATGATCTATGAGGCATCCCCAACCAATTCCTGGGCGGATGGACTACAGTATATGTACTAT
GGCGAATACGACATCGATAGCTTAACAAGCCAGCCTCTGCAGTAA
>igc_K01186_MH0243_GL0105288_702238_unknown_Lipid_Metabolism
ATGAAAAAGAACTTACTTCTTGCCGGATTAGTTGCTGTCTGTACCCCGATCTGGGCTGCCGATACTTTATTTGTCCATGC
GCCTCAAATTCCATTGCTGATCAATCAATCGGATAATGTCTTGTTTGAATTCCGTATGGACGCAGACAAAGGAGATGTAT
TGAATGAAATTTCCATTGAGTTTGATCAAGAAACCAACTTGGCCGATATCGAATCTGTCCGTCTTTTCTATAGCGGAACG
GAAGGTGTCGCCAGGAAAGGAACATATTATGCTCCATCCCATAGTTACAGACAGGATTATCTGCGAACTTCATTAGCAGA
AAAAGGGATCAAGTTCACTCCCGAAATATCTGATCAACGGAGTTTACAGCAACTGAAAAGTACAAACCGAGATTACTCCA
TCCAACAGGATGAAGTAAACCAGCCAGCATCATCCATCCAGTTATCCAGTCAGCAACCTTTATTAAAAGGAACAAACTAT
TTCTGGGTAAGTGTACAGGTCAAGAATTCTTCTTCGTTGGAATCCTTGATTTCAGCACGCATCAGTCAGGCTCAGATCAA
CCGGCAGCCGGCAGTTATTTCCGGAGACCAGCAGAGTGGTAAACGCAGAAAAGGAGTAGCTGTCCGCCAGGCATGGGACG
ACGGTGTGGCAGCCTTCCGAATTCCAGGAATCGTTACGACGAACAAAGGGACGTTGATTGGTTGCTATGATGTCCGATAT
AACAGTTCTGTCGATCTGCAGGAAAAGATCGATATTGGTGTCAGCCGTAGCCTTGACAAAGGTCAGACGTGGGAACCCAT
GCAAATTGCCATGAGCTTTGGTGAAACCGGAGGTCTACCTCATGCCCAGAATGGTGTGGGTGATCCTTCAATTTTGGTGG
ATGAAACCAACAATACCATCTGGATTGTAGCAGCCTGGTGTCATGGTATGGGAAATCAGCGGGCATGGTTTAACTCACAA
CAAGGGATGTCTATGGATGAAACCGCCCAGCTTGTACTCTGCAAAAGCGAAGATGACGGAAAAACATGGAGCGAACCGAT
CAACATTACTGAACAGGTCAAAGATCCGTCCTGGTATTTCTTGCTACAAGGTCCGGGACGCGGTATCACGATGAGCGATG
GAACACTTGTATTCCCTATCCAATTCATCGACGCCAACAAAATACCCAATGCGGGAATCATGTACAGTAAAGATCACGGG
AAAACATGGCATCTGCATAATGCAGCCCGAAGCAATACGACCGAATCACAGGTAGCAGAAATAGAACCTGGCGTATTGAT
GTTGAATATGCGCGACAACCGGGGCGGAAGCCGGGCTGTATCCATTACAAAAGATTTAGGAAAGACTTGGACGGAACATC
CATCCAACCGTTCGGCTCTACAGGAACCGATCTGTATGGCCAGCCTCATCAAGATTCCGGCAGAAAAGAATTGCCTGAAG
AAGGATATTCTGTTGTTCTCCAATCCAAACACAACGAAAAACAGAAATCACATTACCATCAAGGCAAGCCTGGACGGCGG
ACTGACATGGCCCGAAGAGCATCAAATCCTACTTGATGAAGGAGAAGGTTGGGGTTATACTTGTCTGACGCTGGTGGATG
AAGAAACCGTCGGTATTTTCTACGAGTCGAGTGTCGCACACATGACTTTCCAAAAAGTCAAGCTACGCGAATTGATCCGT
CCATAA
>igc_K01186_MH0243_GL0109745_51509_unknown_Metabolism
ATGGCTGAAATGATGAATACAAGATTTTTATATGCAATATGGATTGTATTGTGCTGTCTCTTACCCAAGGCAGTATGGGG
AAACTCGATTTCTGTAGGTGAACTTCGCACCGAAGGTATGGAAAATCCGATGGGTATTGATACTTCTACTCCCCGTTTGG
GATGGATTATCACTTCCAGTAAGACGGATGTGATGCAGGAAGCTTATGCTGTTTTGGTAGCTTCTTCACTTGAACTGTTA
GCTCAGGATAAAGGTGATTTGTGGAATTCAGGTAAGGTTCAGTCGGGAGAATCACAATGGGTACGTTATGCAGGTAAGAT
ACTGCCGAGCAACCAACGTTGTTATTGGAAGGTGAAGGTCTATACCAATAAAGGGGCTAGTGATTGGAGTAGTCCGGCTT
CATGGAGTGTCGGTCTGTTGGGAGAAACTCATTGGCGTGGTCAATGGATTGGTATGGATAAAGCCTATCCGTGGGATAGT
GAAACGCAGTGGAGCCGTTTGAGTGCTCGTTATCTGCGTAAGGAATTCGATATAAAGAAACAAGTGAAACGGGCGACTTT
ACACATTGCTGGCTTGGGATTATATGAATTATATGTTAATGGTAAAAAGATTGGCGACCAGGTGTTGGCTCCGGGGGCTA
CCGATTATCGAAAGACAGTTATTTATAACAGTTTTGATGTTACTGAGAATTTGAAGAATGCAAAGAATGCCGTTGGTGTC
ATCCTGGGAAACGGACGCTACTATACTATGCGCCAGAATTATAAGCAGTATAAGATAGTGAATTTTGGCTACCCGAAAAT
GCGTTTGAATCTGATAGTCGAGTATACAGACGGTTCTGAAGAAACGATTGTCAGTGACAAGACTTGGAAACTTACAGCTG
ACGGTCCTATCCGTAGTAACAATGAATACGATGGGGAAGAATATGATTCCCGTAAGGAACTGGGATGTTGGAATGAACCC
GGTTATAATGATTCGTCCTGGGAATATGCACAACGTGTCAGTATTCCTACCGGAACGTTACGAGGTGCCATGGCTCCGAA
TATGAAAGTACTTCGGACAGTCAAGCCCGTCAGTCTGGAGAAGGTAGAAAACAAATGGATTCTGGATATGGGACAGAACA
TGGTGGGATGGCTCCGTATCAAGATCAAAGGCGAGAAAGGCGACTCGATCCGTTTGCGGTTTGCCGAAACCTTGCAGAAA
AACGGTGAACTTTATACTGAAAATTTACGTGACGCACTTGTAACCGACATTTATGTATGTAATGGGAAAGAACCGGAAGG
AACTACGTGGGCGCCAAGATTCGTATATCATGGATTCCGTTATGTGGAACTTATGGGGTATGAGAATCCTCAGTTGGAGG
ATTTTATGGGTGAGGTGGTAAGTGACCGGATGGATACTATCGGAGAGTTTGAATGTTCCAACCAGACATTGAACCGGATA
TATAGGAATGCTTGGTGGGGAATTTTGGGTAATTATAAAAGTTTTCCAATAGATTGTCCGCAACGTAATGAACGGCAACC
TTGGTTAGGTGACCGCGCCATGGGATCTTTTGGAGAAAGCTATATGTTTGACAATGCGGCCTTATACAGCAAATGGACAC
GTGATATTTGTGAAGCGCAACGTGAAGACGGTTGCATTCCTGATGTCGCTCCAGCATTCTGGAACTATTATACCGATAAC
GTGACTTGGCCTTCAGCCTTGGTTTTTGCGACTGATATGCTTTACACACAACGGGGGAATGTGGAACCGATGGAACGTTG
TTATCCATACATGAGAAAATGGATGCTTCATCTCCGGAAGGAATATATGAATGGAGAAGGTATTATTACGAAAGATCGAT
ATGGGGACTGGTGTGTGCCACCTGAATCGCCTGAATTGATTCATAGCCAAGATCCGGCCCGTCAGACAGACGGTGCGCTG
ATTTCTACAGCTTACTATGTAAAGATGTTACAGCTGATGGAACGGTTTGCCGCGATACAGGGGCTGGAGTCGGACAAGGA
AATGTGGTATGAGTGGGAACAGAAGATGAAAGCTGATTTTAACCGTAAATTCCTTCATGTGAAACGGGGTACTTCTGTCC
GTCCCGGACATGTCCTTTATCCGGACAGCGTTTTTTATGGGAATAATACTGTTACTGCCAACTTGTTGCCTTTGGCTTTC
GATATAGTACCTGAGGACTGTGCCGATGACGTTGCAAGAAATGTAGTGGCAACCATTACCCTTGTAAATAATGAGCAGAT
CTGTTGTGGGGTTATCGGGGTCCAGTGGCTGATGCGTGAACTGTCTGAACGGGGATTTTCGGATGTCGCTTTTGCTTTGG
CTATCAATAAAAAGTATCCGTCATGGGGATATATGGCCGAACAAGGAGCCACTACTATCTGGGAATTATGGAATGGTGAT
ACAGCTAATCCTGAGATGAATAGCGGAAACCATGTGATGTTGTTGGGAGATTTGGTTACTTGGTGTTATGAGAATCTGGG
TGGAATACGTAGTGGACGGGAAATCCTGCAGACTGGGTACCGTCATATAGTAATGAAACCGAATTTTGAGATACAGAACC
TGGAGTGGGTCAATGCTTCTTACCATACTCCTTACGGAACGGTGGAGAGTCGCTGGAAAAAGAATTTGACTCATCTGGTA
TGGAATGTTACGATTCCGTGCAATACGACTGCCGAAGTTTATCTGCCCGATGGAAACATCCGTAAAGTGGGTTCAGGTAA
TCACTGTTTTGAAGTGGATATGAAGACTAGACATCCGGCAATTGTAAAGGATGAATTTTTGTATAATGATGCGCCTTTCC
CCTCTTGTCATGCGGGGACTATTGTGGAGCTTGATAATGGTGATCTGGTCGCTGCCTTTTTTGGCGGAACGTATGAACGC
CATCCCGACTGTTGTATTTGGGTTTGTCGTAAGCCAAAAGGTGCATCAGAATGGACAGCCCCTGTTCTGGCAGCTGATGG
AGTGTTTGATATGAATGATCCGGCTGCGCAGATAGCCGGAATTTCGGAGAATATCGAGGGGCATCGTAAGGCATGTTGGA
ATCCGGTTTTGTTCCAACATCCGGATGGAGATTTGCTGTTATATTATAAGATAGGATTAAAGGTAAGCGATTGGACCGGT
TGGCTTGTCCGATCTAAAGATGGTGGCAGGAGTTGGAGCAAGCGTGAACCTTTACCCGAAGGATTCCTGGGGCCGGTAAA
GAATAAACCGGAGATAATCAACGGACGTATCATTTTCCCTTCTAGTACAGAGTATAAGGATTGGTGTATCCATTTTGAGT
ATTCGGATGACGGGGGAAAGACCTGGAAAAAGTCTGTTCCGGAAGGGTATGACCGTGAATTATTGAGCCAGGACCAGAAT
AATCCGTCAGATTTGAAAAAGCTTCGTGCTATCCAGACCATTCAACCTAGTATTTTGAAGCATAAGGATGGAAGTTTACA
GGTTCTCTGTCGTACCCGTAATGCCCGTTTGGCAACTTCCTGGAGTAAGGATAACGGTACAACTTGGAGTAAAGTTACAT
TGACCGATCTGCCGAACAATAATTCAGGAACAGATGCCGTAACTCTGAAGGATGGTCGTCATGTATTGGTGTATAATGAT
TTTGCAGCTATAGCAGGTGAAAGGAAAGGGGTACGTACACCATTGAGTCTTGCTGTTTCGGAAGATGGAATCCGTTGGAA
ACATGTCTTGACATTAGAAGATTCTCCGGTAAGTCAGTATTCGTATCCTGCTGTTATTCAAGGGGAAAACGGCAATCTAC
ATGTTATTTATACTTGGCGTCGCCAGCGTATGAAATACATGGAGATTGATTTAAAGAAATTGGGGGAGTATGTTGATGAA
GAAAAATGA
>igc_K01186_MH0243_GL0111696_51608_unknown_Metabolism
ATGATACGCAAAGCATTAATAACGGCGTTGGCCGTAGCGCTTTGTATGCCGGGCATGGCGGCGAAGAAAAAAACAGGGAA
GAAAGCCCAGTTCCCCGTCGCCGTGACCGAGCTGAAGACTGAGCGCATGACCGACCCGATGAGCATAGACACGCCTGCGC
CGAGACTCGGATGGGTGATAACTTCCGACAAGCAGGACGTCATGCAGACTTCTTACCGCATCATAGTGGCGTCAACCAAG
GAGAAGGCCGACAACCTTACGGGCGACCTGTGGGACGCAACCGTAGAGAGCGACCAGTCGCAATGGATAAGGTATGCCGG
CAAGGAGCTGCGCAGCAACACACCGTGCTACTGGCGAGTGAAGGTAAACACCACCCAGGGCGAATCCGACTGGAGCGAAA
CAGCCATGTGGAACGTAGGCCTGCTGAACGAGTCTGACTGGAGCGGACAGTGGATAGGTCTCGACAAGGCTATGCCGTGG
GACATCGAAGACGTGCACAGCCAGCTCAGCTCGCGCTACCTGCGCACCGAGTTCAAAGTAGAAAAAGAGGTGGAAAGGGC
AACCCTTTACATCAGCGGACTCGGCATGTACGAGGCATACATCAATGGTAAGAAGGTGGGCGACCAAGTACTTGCGCCCG
CTCCGACGGACTACCGCAAGACCGTACTGTACAATGCATTCGACGTTACGTCGATGCTTGCGGCCGACAACGCCATCGGC
GTAGTGCTCGGCAACGGCCGTTACTACACCATGCAGCAGAACAAGAAACCGTACAAGATAACCAACTTCGGTTATCCCAA
ACTGCGCCTTAACCTCGTTATCGAATATGCCGACGGCTCGAAGAAAACCATTTCAACAAACAACAAATGGAAACTGAATC
CCGACGGGGCTATCCGCTCGAACAACGAGTACGACGGCGAGATATACGACGCACGCAAGGAGTTCGGCGCTTGGACGACT
GCCGGCTACGACGATGCAAAATGGATGGCGGCCGAACGCGTGGCAATACCTTACGGCACGCTGCGCGGCGCCATGTCGCC
CAACATGAAGGTGCTCAAGACCGTCAAGCCCGTTAGCGTCAAGAAGCACGGCGACGGCTTCATCGTCGACATGGGACAGA
ACATGGCAGGCTGGCTGAAACTGCGCATCGGCGGAGTGAACGCAGGCGATACAGTCAGCATCATTTTCTCTGAAAACATC
AATCCGGACGGCAGCCTCAACCGCGCCAACTTCCGCCACGCCCTTTCTACCGACAAATATGTTGCCAACGGTAACGAGAA
CGGACGCTGGTGGTCGCCTACATTCGTTTACCACGGCTTCCGTTATGTTGAAATAAAGGGAATGGGCAACGTCACTGCCG
ACGGCCTGATAGGCGAAGTCATCAGCGACGAGATGGCCGAAACAGGCACGTTCACTTCATCTGACACCATCCTGAACAAG
GTTTACAACAACGCTGTGTGGGGCATTCTCGCCAACTACAAGGGCATGCCTGTCGACTGTCCGCAGCGCGACGAGCGCCA
GCCGTGGCTCGGCGACCGCGTGCGTGGTTGCTTCGGCGAGGCTTTCATCTTCGACAATAACAACCTTTATGCAAAGTGGG
CGCGCGACATAGTCGAGGCACAACGCGAAGACGGATGCATACCCGACGTGGCACCTGCCTACTGGAACTATTATTCAGAC
AACATCACGTGGCCGTCAGCCCTGCCGTTCTCGCTCGAAATGATGTACAACCAGTACGGCGACGACGAACCTATGCGCGA
ATATTACCCTGCCGTGAAGAAGTGGCTGGCACACATGAAGTACCAGTACATGAAGGACGGACTGATGCCGCGCGACAAGT
ACGGCGACTGGTGCATACCCCCATCGGACTCTGAAACAATACACAACCGCGACCCAAAACGCCAGACAGACGGCACACTG
ATTGCCACTGCTTATTATTACAGGCTCAACAAGCTGATGGAACGCTTCGCCCGCATACAGTCAAAGGACGCCGAAGCAGC
CGAGTATGCAGCCGAGGCAGCACGCGTAAAGGATGCCTTCAACAAGAAGTTCCTTAGCGTAAACCGCGGTACAAGCCTCG
TTCCGGGACACATACTCTATCCTGACAGCACGTTCTACGGCAACAACACCACTACGTCGAATATCCTTCCGCTTGCGTTC
GGCATGATTGACGACGACTACATACGTGGAGAAGTCGAGAAAAACGTTGTTTACGACATCATAACGACGTGCAAGGGACT
GATGCCCTGCGGCATTATCGGCGCACAGTGGCTGATGCACGGACTCACGGACATGGGCCGCGCCGACGTGGCATGGCTGC
TGGCAACAAACAAGAAATACCCGAGCTGGGGCTACATGACCGAGAACGGGGCAACAACCATCTGGGAACTCTGGAACGGC
AACACCGCCAACCCCAAGATGAACAGCGCCAACCACGTAATGCAGCTCGGCGACCTTGTGTCGTGGTTGTATGAAGATGT
TGCCGGAATAAGCTCTGATGCAAACAAGCCCGGCTTCAAGCACATCATCATGAAACCCGACTTCAGTGTGGACGAGATGG
ACGACATCAAGGCCTCTTACCGCTCAATCTACGGCAACATTGTCAGCCGCTGGCAAAAGAAGAACGGCCAACTGGCATGG
CACATAGAGATTCCTGCCAACACGACTGCCGAAGTCCATCTGCCCGACGGTACTGTCAAGAACATCGGTTCTGGCTCTTA
CGACTTCACGTCGACGATGCCCGTACAGGACGAAGCTGTAGAAACGGACGAGTTCCTCTATACAAACACATCGTTCCCTG
AAGCCCACTCGGCAACCATAACCGAAACAAAGAACGGCGACCTGGTGGCAACATACTTCGGCGGAACGAAGGAGCGCAAC
CCCGACGTGTGCATCTGGGTGAGCCGCAAGCCCAAAGGCTCCGACACATGGCTTGCGCCGCAGCTCGTGGCAGACGGAGT
TTTCAAGACAGGAAGCGAGGAAGCAAAACTCGCCGGACTGTCAGGACTCGACAGCACGAACGCAGCTGCTGCCAAAGGTC
CAATCGTTGACAAGAAGGTACGCAACAATCCTGAAGGCTGGCAGCGCAAGGCTTGCTGGAATCCGGTAATCTACCAGATC
CCCGGAGGCGACCTCGTAATCTATTTCAAGATAGGCAACAAGGTGGCCGACTGGACCGGATGGATGGTTCGTTCTAAAGA
CGGCGGCAAGACTTGGAGCAAGCGCGAACCGCTGAAAGAAGGCTTCCTGGGTCCTATAAAGAACAAACCCATACTCCGCA
ACGGAAGGCTCATAGCCCCGACAAGCATCGAGGAAGGCGGCTGGCGACTGTATTTCGAGTATTCTGACGACATGGGCAAG
ACATGGAAACGCACCGAGTACGTGAAAGCAGACGAAGGTGTCAAGGCCATCCAGCCGGCAATCATGGTGCTTAAGGACGG
ACGCCTTGCAGCCGTGGCACGCACGCGCAGCGAGCACATAGGCATAACTTACAGCTCTGACAACGGCGAAACATGGTCGA
AGCTCGAACTCATCGACACGCCCAACAACAACAGCGGACTCGACGCCGTTACCCTTAAAGACGGACGCCACGTGCTTATC
TGCAACGACCGCCCGATACCCAAGGGCATAAAGAACGGCAAGGGCCTGCGCACTCCGCTGTCAGTAATGGTATCTGACGA
CGGCGTTAACTGGCGCCATTGGGTAACGCTTGAAGACTCGCCCATTAGCCAATACTCTTATCCTTCAATCATACAGACAT
CCGACGGCAAGCTGCACTGCATCTACACATGGCGCCGCCAAAGAATCAAGCACGTCGTGCTCGACATTAACAAGATGAAG
GACTGA
>igc_K01186_MH0244_GL0131008_1404504_unknown_Lipid_Metabolism
ATGAAAACCAGAATACTGAACCTCCTGCTTCCCGTGTTGGCCCTGACGGCCGCCGCCTGCGGCGACTCCTTCGAGTTCGG
CACGCCGACCCACGATCTCGACGAAGGAACCGACCTTTCGGCCGGGACGACACAGGTGCTGTGGAAAAACAAGGGAGCCG
TCTATCCCACCAAACGCATCCATAACTTCCGCATTCCGGGGCTGGTCCGGACCCCGCACAAGCTGATCGCTTTCTGCGAA
GCCCGCGAAGAGACCGGCTCGACCAACAAGGACGGCGGCGACATCGACCTGGTCTACCGGGTCTCGACCGACGACGGCCA
GACCTGGGGCCCCTCGCAGGTACTGTTCGACGACGAGGACAACACCTGCGGAAACGCCTGCGCCGTCTGGACCGAAAGCG
GCCGTCTGGTGGTGTTCTGCTGCTGGGCGCGCACCGGAACCACCGAAGCGAAATTCAAAAGCAACTACTTCTCGTTCGAG
GAGTCGCAGAGATACCACAACCACGTGGTCAGTTTCTACTCCGACGACGAGGGCGCGACCTGGTCGGGTCCGTTCAAGTG
GTTCACCGAAAACCGCAATTCGGACCCCGATCGCTACCTGTGGACAGGCTTTTTCAAAGCGGGCCCCGGACACGCCATTC
AGTTGAAGACCGGCGAACACAAGGGACGCATCCTCGTCGGCTGCGATCATAAATATCAGGTATTCGGCGGAACGGCCGTG
CCCGCGGATTCGGAGGATGAAAACTACTACGGTTCGCACGTCGCCTACTCCGACGACAACGGCGAGAGCTGGCACATGCT
CGAACTCGACGAAGAGCTGCACTACGGCAACGAGTGCGTACCGGTCGAACTGTCCGACGGCCGCATCTATCTCGACATGC
GCAGCACGGGAGTCTACAAAAAGCAGCGCGGCTGGAGCGTCAGCGAAGACGGCGGCATCACCTGGAGCCGTTATACACCG
AACCCGCTGCGCACGGACCCGGGATGCCAGGGGTCGATCGTAAACTACAATACGAACGGCGTTCCTTCGTCAGTCATCCT
GGCCAGCAGCAACAACAGCACGACCCGCGACCATCTTTCGATCCGGGCCAGTCTGGACGACTGCGCCACCTGGAAAGAGG
ACGTTTACCAGATCACCGGCGGCAAATCCGGTTATTCGGACATGGTCGTCTTCGACGACGGCAGCGTCGGCATACTCTAT
GAAAACGGACCGACGCATTACAGCGAGCAGATCTCGTTCCGCAGGATTCCGGCAGCGACGATCGCAAAATACATCAACGA
ATAA
>igc_K01186_MH0247_GL0027757_135999_unknown_Lipid_Metabolism
CTTTATAAAAATTATAAGCAAGTTCTGTTCATCAAACAAATATGTACAGAGTTATTAAAGAAAGAGGGCAAACAAATGAA
ACATACTTTGAAACGTCTATTTAGCGCATTTCTTGTATCGTGTCTCCTTTTGACTATGTTCCCGCTTTCGGTATTCGCTT
CCAGCACAAATGGCAGCAGCATAATAGAAGTCTTATCAAGAGCAAGTAAAACCGGCTTCTATTATAATTTTGACGGCGAT
ACTTCATTTGACGGAAGCCGTATCGTTTCGGGAACAGAACAGGATATTTCGCGCTTAAAAGCCAGCACTCAAGGAACAGT
TATTGTTCGATATAGAAGTACGGCATCTACAAATCAAGTCCTATTTGCGGCGGGAAGCTCCACAGAGAAGGACAAATATG
GCGCGGTTATGGTTAATAATGTTTCGGGGATGAAAATGCAACGAATTGATTTCCCAGGTGGAATGGTCGCAAATCTCCGT
GGAACAACTACCGGGTCTGGCTGGCATACCTTTGTTTACAGTGTAGATGCTAGCGACCTTACAAATACACAAGCAAAATC
TGTAACAAGCTTTGATGGGAGTACCACTACACAGTTTCCGAATTTCGCCTCGTGGTTCAATTATAATGCAGAGGTTAATG
ATATTCAGTTTTTGAATATTGGTGGTACATCTGGCGCGTTGGCAAACTCGAGTAATAATGCAAATTTTGTAGGAGATATT
TCTTTTGTTGCGTTTCTTCCAGAATTTATGTCACAGCAAGAAGCGGCGGCAATCTCCGGAGCAGAATGGCCTATTGGTAA
TCCCTTGGTATTCTCAAAGCATGACTTGAACATTCAGAGTGACGATGATGCAGTCCAACTTAGTGATGACGTTCTTGAGA
CTCTAAATAGCGCTGATAACATTACCATATTGGTGAAGTACAAAAACACGACAAATGGACCTGGTTCACTTCTGAGTGTC
AGCGATACAAGCAAAAACGATGCACATTTCCACTTGTATCAATCGGGCAACCGTGTTGGATTTGAATTTAGAAATTCTGA
TTCTCCTAAATATTCTGCTTACTGCACTACGTTCGGTTATGAAGACAATATCGTTGCGTTCAAGGCAGAAAGCGGCGTAG
GTTACAAGTTATTTGCAAATGGTCAAAAAGGCGGAACGACAGCCAAAACAGGTGATGATTACCAATGGCTAGGCGATATT
CCGAACTTGACGACTGGTTATATTGGGAAAATGGATCGGCTGATTAGTTCCAGCAGTTATCCATACACAGGTACAATTGA
TTATATCTATGTCTTCACGTCGGCACTTTCTGACGAACTGCTTCTTGAGCTGACAAGGCCAACGTCCAGGAATGTTTTTT
ACGAGGGCGATGCTACAAGCTCGACATTCTTCAGAATTCCGTATTTGCTGTACTCTTCAAAGGGAACCTTAGTTGCTGGT
TCCGATACAAACTATGGCAGCACTGGCGATTCAGCAGAGAATATTGACTCTGCACTTAGAATCAAGCATCAGGCACTCAG
CTATACAGCGAATGATGGTTGGGAAGATGCGATTACGCCAGATTGTCTGCATATGAGTGACTATGCAGATGAATACGGAT
ACAAACAAGGCTCAGCCTCCTTTATTGATGGAGTCATCGTAGAAGATACTGAGTATACAGACAGAATTTTGCTGTTGATA
GACGCCTTTGCTTGGAACGGCGGCGGTTTCCAATCACTTAATATCGATGCTTATGGACAAGCGCATGGTGGTGTCGCTCG
GAGTATGCCATTCGGTGACGGCTTCTGCACCATTGCGGGGCATAAATATTTCCTGCTCTCCGATCAAAACGTGAAGTCTG
GAAATGTTAATATGAACACCGTTCGCAGTCGCTTTAACTACGCTGCTGATATTTATGGCGAGAAGAACGCGGATGGCAGA
TATAACGTTTATCATTTGCTGGGTACACCGACGGAGTATTCTTCCGACGGAACGACAGTTGATGATAGCAATTTGTCGCT
TGGTGAGCTTTCAGAATACAGTCTCGGTGAAAATTATGAACTGTACAAGGACGGTCAGCTTTTGCATGTTACGCAGCGCA
GCTCGGACATACAGGCAGCTTCGCAGTCTGTGCCGATGAAAATTTTCTATGAAGACTCTGAACTGCAAGTTTACAATACC
AGTTATATCATGCAGGTTTATTCAGACGATGATGGAGAAACGTGGCATACGGACAAGATTATTTCTGGCATGGTCAAGAG
AGAAGAGTCTCGGTACTATCTGACTGGACCTGGACATGGCATTCAAATTCAGAATGGTGATCATGCTGGCAGACTGGTTG
TTCCAATCTACTATCAGCTTACTGGAGGAAATGGTACGCTGACAAGTGGCGCACGAACGGAAGTTATTTATAGTGATGAT
GGTGGAAACACTTGGGCACACGGTGACTGCCTTCCTGGAACAGTCGGTCATGAATCTGTTGTTGTAGAACTTCCAAATGG
CAATTTGCAGATTTTTATGCGAAATACCAGCGGCAGCGGGGGTAAGATTAAAACCGCGACAAGTCTTGATGGCGGCGAAA
CATGGATTGATGTTACATCGGGACTTGGCGATAATCTGGCCGGTACGAACAGCCAGTTGTCAGCACTTTCATATAGTGGA
ACGGTTGTCTCGAAAAAAGATGGACAAGCATATCCTGCAGTTTTGCTGTCAATGGCGTATAACACCTCCAGAACAGATGG
GCGTATCTATGTCGGCTTGATCAAAGAAAATGGTCAATACGACAACGGGAGCACGAAGTACTCTATCGACTGGGAATACG
TCTATCAGGTTACTGAGGCCAGTGCACTCTTTGCTTATAGTAGTCTAGTTGAACTTGGCGATGGACGAATTGGAATGATC
TATGAAGCATCGCCGACCACTTCGTGGGCAGATGGTTTGCGGTATATGTACTATGAAGAATTTACCATGAGTGAACTCAC
TGCGAATTGA
>igc_K01186_MH0247_GL0149584_1782067_unknown_Lipid_Metabolism
ATGTTCCTCGGCATGGCGCTGGCCGCCGAAGCGGCTGCCGCATCCACCGCCGCCGGAGAGTCCGGCAGGTCCGTCCGCAA
CTCCACGTCCGCCGCCCCCGTCGTCGGAGAAGCGGTCACGGTCTTCACCGAAGGAGAGGCGGGCTATGCGGGATTCCGAA
TTCCGGTCGTCATCCGCACGGACGACGGCGCACTGATAGCCTTCGCCGAAGCGCGCCGGCACGACAAACGCGACAGCGGC
GACATCGACCTCGTGATGCGCCGTTCGGAAGATGACGGGCGTACCTGGGGCCCGATCACGACGGTCTGGGACGACGGAGG
CAACACCTGCGGCAATCCGGCTCCCGCAGTTTTCGGCGGCGGACGGATCGTCATGCTCGCAACGTGGAACCGCGGCTGCG
ACCGCGAGCGGCAGATCGAAAACCGCACGAGCGTCGATACGCGGCGTGTTTTCGTGCTCCGCTCCGAAGACCACGGACGA
ACCTGGAGCCGTCCCGAAGAGATCACCTCCGGGGTCAAGGACCCGGAGTGGACCTGGTACGCCACCGGTCCGTGCCACGC
CATCGTCAAACGCCGCGCGCCCCACAAAGGGAGGATCGTCGTTCCGGCCAACCACAAACGGCTGGAAAACGACGGCCGGG
TCGAATCCTATTCGCAGCTGCTCTTCTCCGACGACGAGGGCCGCACGTGGCAGTTGGGAGCCGTTTCGCAGCGCGGCGGA
AACGAAAGCACGGTCGCCGAACTCGCAGACGGCTCGCTGCTGCTGAACATGCGGCACTACGAACGCAGCGACAGCCTCCG
TCTGTACGCCGTGAGCCGCGACGGCGGGACAAGCTGGAGCGTCCGGGGCGAACATCCCGAATTGGTCGAACCCCGCTGTC
AGGGAAGCCTGCTGAACCTCACGCGCGGCGGCCGTCCCACCCGGCGGCTGCTCTTCTGCAACCCCCACGACCCGCGCCGG
CGCCACAACCTTTCGCTGTGCGAGAGCCGCGACAACGGCCGGACATGGCTCCATCTGGCGACCATCTGCCCCGGGCCGTC
GGCCTATTCCGATCTGGTACGGCTCGACCGCAACCGCGTAGGCGTGCTCTATGAAAACGGCGACGCCGACGATCTCTACC
GCCGCATCTCATTCACCGTCATCACGCTCCGCCCATGA
>igc_K01186_MH0250_GL0156114_2204865_unknown_Lipid_Metabolism
ATGGAGTTGTACAGGGAGGACGATCTCTATAACCGTTACCGGATTCCGGGTATGCTGGTAACGAGACGTGGAACGCTTCT
TGCCGTTTGCGAGGCGAGGGATGCGCAAAGCGACTGGAGCAGGATGGATATCCTGCTCCGACGATCAACCGATGGCGGCA
AGCAGTTTGACCGCCCGATTCTTCTTGCCCAAGGCACGGAAAAACACCCAACCGTCAACAATCCGGTACTTGTTGAGGAT
CGGAACGGCAGGATTCATTTTCTGTACTGCGAGGACTATGCGGTGAACGGAGGACGGGTTCTGCAACGCATCAGCATGGA
TGACGGATTGAGCTGGAGCGATTGCAGGGATATTACATCGGCAACCGAACCGGAATTGCGGAATGTGTTTGCACCGGGAC
CTGGGCATGGAATCTGCACACGCAAAGGGAATCTGCTCGTTCCGTTTTGGCGGGTGCCAAAGCGGTATCGGTCGCCGGTT
CGTTCCCATGTGCCGAGCGAGATCGGAGTGCTTTGGAGTCGTGATGACGGTGAAAGTTGGCAGACGGGAGACATTCTTTC
CACAAAGGATGGTTTGCTGACGCCGAATGAAACCGAAATTGCCGAATTGGCAGATGGGAGTCTCTATCTCAACACAAGAC
TGGGAGCCGGTCTGACCTATCGGGCACGGGCTTACAGCAAGGATGGTTGCGGCAAAAAATGGGATGTCTTTGAGCCGGAC
TATGCGCTTGATGACCCTATCTGCTTTGGCGCCTGTGTGTCCTGCCGGATGGCAGACGGAAAAACATGGCTCTTTTTTGC
AAATTGTAACAGCAAGTCCGAACGGAAAAATGTGACCCTGCGGGGAAGTCTGGACGATGGAAAAACATGGATCTTCAGCA
AAACGGTTGATGCGGATCGTGGCGGATATGTGGAACTCGGCGCAGATGCCGTGCATGGCAGGCTCTATGTGTTATATGAA
GAGGCTGCCGGGGTCGCCCAGCACCTTGCAACTTTTAATCTTTCCGAACTGACAGGGTCGGAATCGCAAGAAAACTGA
>igc_K01186_MH0252_GL0188350_19326_unknown_Lipid_Metabolism
ATGGCAAAAAAATGGACAGCTGTGCTGATGGCCATTCTCATGGTGCTTACCGCATTTCCGGTGACCACCGCGATGGCAGC
CGGCAGCAGCGAGGCAAGTAAGCCGGCAGACGGTACGACTCAGGGTCGTCCCTTTGTCAGCGATAATCCGTCTCATTGGT
ACCGTATTCCCAGTATGGTTACCCTGGATGACGGTACTGTCGTTGCAGCTGCTGACGCTCGTTGGGACGGCGGTATGGAC
GGCGGCGGTAACGATGTGATCACCGCGCGTTCTACGGACAACGGCGACACTTGGTCTTACACATGGGCCGGCTATTACGG
CGATAACGGCAATGTGTTTAGTAAGGCGTCTACCAGTTATTGCGACAGCAATATTGCAACTGACGGCAAGACCCTGTATA
TGCTGTCTACCTTCTTTGCTTCCGGCGTAGCCATTAACGGCACTTCTGCGAACGCACAGCCTTCTAAGGACACCGGTTTG
GACAGTCAGGGTCGTCTGCTGCTTGCCCGTAACGGCGGCGATTATGACTATTACGTGGGCGCGGTAGGTGCAGACGGGTA
TGCCAGCATTTATAGAACCAGCGACAGCACGGTCGTCAGCGGCTACAAGGTGAACGGCGAGTTTGAGCTGTTTAAGCATG
ACGCTTATGTTGGCTGCGTTTGGTATTCTAACTGTGAGTTCCAGGCCAAGAAGTGCCAGTACCTGTTTTTCCGTACTTCC
ACGGACGGCGGCAAAACCTGGAGCGCACCGTCCTTGGTAAATGCCAGAAAGAGCGGCGAGAAGTTCTTGGGTGCAGGCCC
CGGCCGTGCCATTGTCACGGATGACGGCACCATTTGTATGCCGGTTTATGTTTACGGCGACAATGCTTGGGGCTCCGGTG
ACGCTTCTCAGGGAACCAGCTTTATTTACAGTAAAGACCAGGGCAAGACCTGGAGCCGTACGGCGAACTTTACCAACACA
TCCTCTTTTGGCGGCAGCGGTTGGTCCAGTGAGGCGCAGCTTGTAGATTTAGGTAACGGCGTAGTGCGCTGCTTCTACCG
TAACGGTAAGAAAAAGATTATGTACTGCGACGCCACTTGGACCGGCTCTCTGTACAGATGGGGCGATGTGGTAGATACTG
GTATTGACATTTGGGGTAACTGCCAGCTGTCTGCCATTATGTATCCCTATCTGATTGACGGCAAGCGTGCCATTTTGGTT
TCTTCTCCCTCCTCAACAGAGGGTCGTAAAACCGGTGCCATCTTTACCTTGCTGCTGAATGACGACAATACTGTTTCTAC
CGAATATGCCAAAAAGACCATTACCGCAGAGGGCGCCATGTTTGCCTACTCCTGCTTGACGGTGCTGAAAGACGGCAGCG
TGGCAGATTTGTACGAGACGGACGCCTGTGACTTTACCTATAAAGTTTTTGATATCCAATCCCTCACCGGTATGGATGTG
GATGTTCCCACCACAACGGACATTCAGATGAATGTGGGTCAGAAGAAGACCTTAACCTTCTCTGCGCAGAATGTGAATAA
CTCTGCAAGCGATATTGTGTCTTTGTCTGCTGGGAAGGAAGTACCCGGTGCCACTGCCAATAAGGCAACGGATGCCAATT
ACAGCGGCGATTCCGTTTCTGTAAAGCGCGCTTTGTACACCTTTACCTCTACCGGTACAGAGTACACCATTGCCCACGCA
GGTATGTACTTAAGTGTGGGTACAAACGGTAAGGCCGGCTATCCCGGTGCGTCTACGCCTGCCAATGTCACATTGCGCGC
AGTAGACGGCGGCTTCCAGCTGTTGCAGGACGGCCATTACGGCCTGTATTTTATGGAAAAAGATTCCAAGGGCAATGTGG
TGAACCACTTTGAGCGTTGGGATTTTGAGGGTAAAGATAAGGATACCAAAACAGAGGAAGAAGTGCTGAAAGCCACCACC
TTCCAGCTGTATCGCAGAATCCGCACCGGCGAGACCGGCAGCACGGAGCTGCCCGGCTACATTCAGGTGAATACCGTGGA
TGACGGCGAGGAATATTTGATTGTCTATCACGGTACGGACGGCTATTTCCTGCTGAATCCCTCTACTTCTACAACGAATA
TGTATGCCCATTGCTTAAAGGCAAACGGCGGCAGCACCATTGACGGTTACAATGTTACCGTTACCGCCAACGCAGTAGGC
AACGCTGTGGTACAGGCAGGGCTGAATACTTATAATATTACGGTTGTGGACGGCGACTTGGCTGTGACCGGTGTGGTTAA
GTATGACCCTGTGATTTATACCCACGGTGACGCTTCCGGTAAGGGGCAGCCGTATATGTATTGCGGTTCTTTGATTTCCG
ACGGTTCCCAGGCCGGCGAAAAAGAGACCCATTATACGGTTAACGACAGTCGTTATACCATTACCGGCATAAAGTGCGTG
GAGGATTCCGCTGCGGATATTAAGTATGCGGACGGTAAGCTCAGCGGTACTTTACATATTGCAGATACTGCCGAGTATGC
AAATTATAACAAAGGCGAAACGGTCACCATTGAGACCAATCTGACGGATACGGACGGCAATATTTGGACCCAGACGGATA
AACTGTATGTGGCTTCAAACCCGGTGGCTGGACACACAATCGGCACGCAACAAATGTGGGGCAACTGGGGCAATCATGTT
AATATGTTACCACTGATTTATGTTGCTGAAAACTCTTACGGTAACACGGACAGAAAAACTTATACCGGAACGCATCAGAT
TTGTAATGCATACAATGTTGAGGATGCCAATTCTCTTGTTTATAAAAAAGATACAACTTCTATCGGCAATTTGTTGAGTT
CTTCCGCAGGAGACAAGTTGGCTGGATTAGGTGACAACAACAATTCCGGCGGTTCAACAGGAAGTCAAAGTAACTTATTA
GAAGTTAAAGATAGTTCAACTGTTTCTGCCTATTATTATTATGATATGAGTTCGGATACCAACATGGGTATTACGCGAAA
TAATTCCGATGGTACGCGTTTCTCTTTGAAGTTGGGTATTACTCCAATTTCAGTTTCGGGCGGCAATGCGGATGGTGCTG
CTATCGACTTTCCTTCTAACGACAAATTGAATTATTTTACAGGCGACGGATTTACTGCGGATAGAGTTTATTTTGATTCC
TATTCTCTTGGTGTTGCGGCAAAACAGTATGAGACAATTACCGGTACAACAAGCGTTGCTGCAAATAATACTGCAACGAT
GTCAGGCGTTGCGGAACTTCAAGCGCACTTGAATACAACATTCAAGTCTGCAGGAACTAAGAATGTAACCAACTGGTTAA
ATCTTGGTCTGAATTTCCAGGTCAAGGTCTGCAACAAGAGCAACGAGCGTACGCCGTATAATGAAGCGGTGAGCAAGGTG
CGTGTGTCCACGGACTACACCAAGGAGACTTGGGACAAGTACACCACTGCGCTGCTGAACACAGAGGCATACCTGAACAA
TTACACCCTGCTGACCACGGACGAGACCACCCAGGATGTGGGCACGGTTTTGGATTCTACTTATACGGGCCTGACCAAGC
GTGCCGACTTTACGGAGTTGGAAAAGGTGGTAGAGCAGAACAAGGCGGCTTATGACAAGGGCTTTGCCGGCAATGTAACC
GATACAGACCAAAATAAGTACACAGTGGACAGCTGGCAGAACTTTGAGAACGCCTATAAAGCCGGTACGGATCTGCTGGC
GCAGTATCCGGAAAAGGGCAGAAACAATGTGGCAGGCTTTACCGTAGGTCCCGATTCTGCGGAAAAGACCACCCAAACCC
AAATTGACGAAACCGCAACCCAGCTGAAAAACTCCGGCCTTGTGGTTGCTGCTGACCCCAGCGCCTATGAATCTGCCCGC
AGCATCAGCGCCACCATCGACCGCACCGCGTTCCCGGACGGCGGTACCGCCATTACCAATACGGTAACCAACGGCAACGG
CACCATTTATAAAGCCTACAATGGCAAGGATTATGTGAATGTGCCTGCTGCGCAGCAGATTACGGTAGACGGCTTTACTG
CGGATTTGCTGAGTAATATGAATGTAGGTGAGTCCTCCGAGAGCGGCCGCATCTTCACCGTTGCCTGCAGCGTCAACGGC
AATGCCTTTGAAACGAGAGAGGGTAAGACGCAGTATCACTACGGCACCATTGCCCATTTGGATTTTTCTGCTTACAAGTC
TCAGGATACCGTTTGCGTTGTGCATACGGCAAACGGCGATACAAAGATTGACCTTGCCAAGTGCAAGTATCAGTTGTCGC
TGCTGGTGCAGCAGGATACCACCATTACGGTGACCACTGCCACCAGACCCAATGTGATTGTTGCCGACTACTTTGGCACG
ATTTTGGGCGCGTTTGTGGGCGCTACCAGCGTTACCGTAGAAGGCAACACCGTAAAGGTAGGCGATACAGTGATTACCGC
CAAGGATTCCCCCAAGTACAAATTTACCGGTTGGACTTGGAGCGAAGGCACCCATCAGATTCCGGCGGGTCAGGTTGCGC
AGATTGTGCAGAAAGGTACACCCACCGGTGTGGATGTGAACTACACCGTCAGCAACACCGGCACGGCTGCCAACGCCTTG
ATCAACGGCGCTACCCAGTACACCGCACCCGGCATCAACAAACCCTTAGAGCTGACCTCTGACAACGCAGCGTACTGGAC
CCGTACCGTAAACGGTGTGGAGACTTTGGCTTCCTACGAGCAGAAAGTTACCCTGTTCAGCGCCAATACGGATACCACTT
ACACGGCATACGCCAGCTTAAATGATCTGCCCAAAAATTTGCAGGAGCAGGCAGAGAGCGGCACGCCGGCTTTGAATGGC
GTAGGCTTCTTTGCAGACGAGAAGTTTACCATGTCCTGTGATTATTCTGCCGGTGCGGATGTGACCGTCTTGGAGGTGGG
TGTGATTTACTCCGCCACTAAGAACGGAAAGGACACCCTTGTGAAGGGCGGCGACGGTGCGACAACGGTTGTGTCCCGCA
ATGTTGCCAACTGGACGGGCAGTCCCAATTCCGGCACCTTTACCATGACCAAGAAGGGCAGCGATACGGGCAGCCATTAT
ATGCGTATGTATGTGAGCTACCGTACTTCTCGTATGAACACCCAGGTACCCTTTGTGGTTTATGGTGATATTTATCAGTG
CGTAAACGGCGCTGTTTCCGCAGTGAACTAA
>igc_K01186_MH0259_GL0034987_4068198_unknown_Lipid_Metabolism
CAACAAGCGCCAGGACCGGGATATACGAATGAAATAACTTATGGAAATAATAAAGTAATTGACCCTACAAAAATGTTTGG
CGATGAATATAAAGTTTATACAAATGCAACTGGCATGAATTATAGAATTCCCGCTTTACTTACTTTATTAAATGGTGATA
TTTTAGCCTTCGCCGACAAAAGATATAATGATGCTAGAGATTTGCCTAGAAAAATGGATGTTGTAGTTAAGATAAGCAAG
GATAACGGGACTAATTGGGGGGAAGAAAAATTCGTGACTAAACCAAAAAGCACGAGTCAAAAAGACGGAAGTGGAGATAC
AGCGGTAGTTCAAGATAGAAAAACGGGAGATGTGATAGCCGTTGTAGCTCATGGAAACGGTTTTGCTCAATCTAATCCAA
AATTTCTGATTAGAATTATGGTATATAGAAGTAAAGATAATGGCGAAAGTTGGCAAGGTCCTGTAGATATAACTTCTCAA
ATATACGGACCGGGATGTAAAGACCCCGTAAGAAAAGATTGGCAGGCGGCTTTTGTCACTTCAGGGAACGGACTCCAAAT
GAGAAACGGAAGAATAATGTTTGTCTTGAATGTCAGAGACGATACAACAATTTTTAAAAATTATGTAATGTATTCGGATG
ATGGAGGATACAAATGGAAAGTATCTAAAGGATGTCCTTATAACCCTAGA
>igc_K01186_MH0259_GL0178532_1268257_unknown_Lipid_Metabolism
ATGAAACAGAAGAAATTAATTATTGCTATAATCTTTTTATCGAGTTTTATTTGGGCTTGGCAATGTAAAAACCCTAACGG
ACCAGGAATAGATTGGTTAGCGAGAAACTGGTATATGAGTGAAACTCAAGCGCCAGGTTATAGAGGGCGAATTACATATG
GAGACAGTAATGCCATTAATCCTCAAACACAAATGGGACAAGATAAAAGATTATACACAAATGTTAATAAGATAAATTAT
AGAATACCAGCATTGTTAACTTTACTAGACGGCAATATATTGGCTTTTGCAGATAAAAGATATAATGGAGCGGGCGATTT
GCCAAATAAAATAGAAGTTATGGTAAAAATAAGCACTAATAACGGAACAAATTGGACAGAAGAAAAAAGAGTAACTCCGA
TTAGCACATCTACTATGGATGGAAATGGAGACACTGGATGCGTTCTTGATAGAAAAACAGGAGATGTTTTAGTTTTAGTT
GCAGCGGGGCAAGGTTTTCTAAAATCTACTTCCAATGACCCGATTAGAATAAAGGTTGTCAGAAGTAAAGACGGAGGAGA
GAGCTGGCTAGCGCCCGTAGATATAACTAGTCAAGTCTATGGAGCTGGATGTAAGGATTTAACTCGAAGAAATTGGCAAG
CGGCTTTTGTCACTTCTGGGAACGGACTTCAAATGAGAAACGGAAGAATAATATTCGTTTTAAATGTAAGACAAACGACT
TCGGCTTTTGTTGAGAATTATATTCTTTACTCAGATGACGGCGGATATAAATGGAGAGTTAGTAGAGGAAGTCCAAAAAA
TCCAAAAGGCGGAAACGAGGCAAAAGTTGTAGAACTCAATGACGGCTCATTGCTTATGCATATTCGCTGGACGCCAAATA
GATTACAATCAAGGTCTTACGATTACGGAGAAACTTGGACGGATGCTACAGTAATAACAAGTTTGCCAGCTTCATCTTCA
AATGGAGATTTAATTGTCTATACTTCAACCAAAAACGGATACGATAAAGATAGATTAATAACTTTAGTTGATAAGCGTCC
TTGGGGCAATAATTATGGAAAATGCATATGCAACGGAAGAGGAAATTGCAATGCTGGTGTTCCAGGATGCCCTACATTTT
ATGTGAGCTATGATGAAGGATATACTTGGAGTAATAGTAAATGTATGTATAGTAATAATGCTGGATATTCCTCTTTAGCT
ATTCTTAAAGACGGAAGCATTGGAATATTGGCAGAACTAACTCAACCTTGGAACGGACCGATTTGGTTTTTAAGAACAAG
CATAGAATGGTGCAATCCTAATGATAATCCTTGCTCACCAACAAATACTAAAAAATAA
>igc_K01186_MH0260_GL0015418_79840_unknown_Lipid_Metabolism
ATGAAGAAAATCTTTACAACAATGATGCTCTTGCTTGTAGGGTGTATCTTTTCTTCCGTTTGGGCAGCAGATATTCTGCC
GGAAGTTGGAAAGACGTATTACATCAAGAGTGACAATGTCAACGCCAACCGTGTTGACGAAGACTATTACCTTTACAACG
ACAACGGTACCCTGAGATTGTCGGTAACTAAGGGTGGAGACAATTATCAGTGGACTTGCGAAAAGAACGGTGAGAACTAT
CGCTTTAAGAACAAGGCCGGAAAGTATCTGGGACATAAGGTCATGTCGGATGCTGCCTATGATTTCAAGATTGATCCGAC
TAAGAAAGTCAATGAAGGATGTCTGCCTCTTTATTCTGTAGCTGCCAGCAGATATTTGCTGGTCAAGAATGGTGGTGGAG
CTTTTGACCAGGCTGATAAGACTTATAACAAGGTTTCAAGCGGATTCTCCAGTGACTACATTTTTGAGGTGGTTGATGAA
AACGCCAAGAGTCTGACCATTCAGACAGAGCCGGCCGGTGCTCAGGCTACCTTCTCTTGGAATGGCAAGTCTTATACCGG
TGCATGCAGTTTTGCTCTCGGTTCCGGTGAAACCATCAAGGAGGCAACTCTGACTGCTGAGGATGACCCGGCCAGTCCGT
ATGAGTTTGTCGGTTTCTATGAGGGAGAGCAGGCTTTGGGTAAGACTGTTGAGATTGCGTCTCTCACGGAGAATCGTACC
ATTACTGCCAAATTCGAGTTTAATGTCTACAGTGCCACTTACGGAGAAAAGTGGATTCGTATCACTTGGAATTCCAATGC
TTCCTATGCAATGGGCTTGCCGGAGAGCGAGTCGTATGCCGATGTAGCTCCTAAGACAATAACTTCTGATTTAGGTACCG
AGAGTCAGTTGTGGTGTCTGGTAGGAAATGCCGACGGTTTCAAATTGTATAATAAGGCTGCTGGTGAGACTTTGGCTTTG
GCTACCGCTTCAACCAATTATGGCGATGGTACAGCTACTTCCATGAAGGCTGCTGCTACTGCCACTACCTGGCATCTGGT
AAACAAGAACGGTTGGAATATCTCTCCGGTTGGAAATACTGCTTGGGGCTTGAACTCTTATGGTGGAGCCGGTCAGGTAT
TGAAGTTATACGGTAATGGAGATCAGGGTAATATCTGGAATTTCCAGAAGGCTGGTGAAAACGCGCTGACATTCCAAGTG
GTTGTCAACGGCACACCGAAGGCTTTGAATACCAATATCGGACAGCTGAAAATGGAGTTGGGTTCTGTTAGCAATCTGAT
CAATGTGAATCTGTCACAGACCGAAGGCCAGAAGTTCTATCTGGCAGATAATGTGAAATTGAATTTCATGTTGAGTGGAA
CTCAGTACAGAGGCTACAAGTTTAAAGGATTCCTGGTAAATGGCGGTGAGTTGCAGGATACCATTAAGAATCTGCCTTTT
GATGCTTCTTTGAAGAATATTACAGCTGTTTATGATGTAGATACTGAGGACCCTTCACAATATCTGTTCTATAGTCCAGG
ATATCAAGGCCATCCTTATCGTATCCCGGCCATTACTACCACAAAAGACAATAAGGTATTGGCTATCTCAGATTTCCGTT
GGTGTAACAATGATATCGGTTTCGGTCATGTAGATATCGTAGGACGTATCAGTGATGATAACGGCGCAACTTGGAGTGAT
CAGTTTAACATCGCTGTGGGTAGTGGTGTGAGTGGTGCCAAGGATTGCGGTTATGGAGATGCAGCTGTAGTAACAGATAG
TGAAACCGGAAAGATCCTCATCATGTGTTGTACCGGAAACCAGTTCTACTCTTATGGAAATCGTGAAAATCCGTTGCGTT
CTGCTCGCTTGTATAGTGAAGATAACGGAAAGACCTGGAGCAAGCCGGAAGACATCACCGAGCAAATGTATGCCTTGTTG
CCAAACTCACAGGGTCAGTTCATCGGTGCCGGTAAAATCTGTCAGTCACGTGTGACTAAGGTGGGCGAGTACTATCGTCT
GTATGCTGCCCTCTGCACCCGTCCGGGCGGTAACTATGTAATCTATTCAGATGACTTCGGTAAGACTTGGGCCGTTCTGG
GTGGTAACGCAACCAGTTGTGCTCCTTCCGGTGATGAGCCTAAGTGCGAGGAATTGCCGGATGGTAGCGTTGTATTGAGC
AGCCGTAAGTATAGCGGACGTTATTTCAATATTTACAAATACACCGATGCCGCTACTGCTGCCGGTAAGTGGTTGGGTGT
CGTTTCTTCAAACGATGTAGAAGGCGGACTGAAAGTGGGTAACAACTCAACCAATGGTGAGATTCAGTTGGTAAAGGTTA
TCAAGAAGGATGATGAGTCATTCCACTATATGATGATTCAGTCTATCCCTTACGGACAGATCAATAATGGTGATGAGGCT
CGAAGCAACGTATGTATCTATTATAAGGTATTTGATGCCTACAGCATGAATGAAACCAAGGCTTTGGCTACCGGATGGAC
TCGCGGAATGCTGTTTGAGAATGCCAAGGGCGCATACTCAACCATGTGCATCCAACCGGACAAGAAGTTAGGCTTCTTCT
ATGAGGAAGGACCGAATAACTATTGTATGGTTTACCGTCCGATCAGCATCGAAGAGTTGACCGGTGATGCATATACCATG
TACGACCCGGCAATTCATGGTGAGATTGATGAGGCTGAGAGAGCTTTGGAAATTGCGAAGGCCGAGGCACAGGCCGTATT
GGATGAATTGGCAGACAAGCATGCCACAACTCCAGCTTACGGAGAGTATCCAACTTCTGTTTATAACGACTTGCAGGCTG
CTTATGACGAAGCAACTATTGAAACCATCGACGAGCTGGGTAATGCAGTCATCAAACTGAAGAACTCTTGCAACTGGCCG
GTATTCACCATCAATAACATGCATCCGACTTATGGTGTAGGAATGTCTATTTACGATAACAACACCGGTACCTTATATTT
CAAGAAGACCGATCTGAAGGATAAGCAGATGTGGTGGAAGTTTGCCGATGTAACCAGCAAGACTATGGCCAATGGTGATT
ATGTAGTAACCAATGTAAGTTCTGGAAAAACATTCTGGGGTGCAGATCATCTGAATGTGGCTTCAACCAATCCGGCTACT
GAAGGACAGTTTATCATTAAGACCAACGGTACCGGTGATCCGGTGCATGCACAGCAGAACGGTTCAGTAGTTGTACGTTG
GAACGATTATAAGCCGAACACCGGTTCTGCCTGGAGCTTCACTTATGTAGGCGACAGCTATGAACTGGAGGCAGAAACTC
CGACTGCTATTGACCAGATTGAGTCTGATAAGAGTGAGGACAAGATTTATTATGACTTGCAGGGCCGTCGTGTTGCTTTG
CCTAGCAAGGGTGTTTATATCACCAAGTCTGGAAAGAAAGTATTGTTCTAA
>igc_K01186_MH0260_GL0080488_711677_unknown_Lipid_Metabolism
ATGCTGAAAGAAGACTATGAACGAAAAAAGAATGAATCATATATTCATAAATCAAATATTATGAAACCATTAAAATTATT
GCTTTTACTTGTTTTTCAAATTCATGGGCTGTATGCCCAGAAGGTGCAGATTACGTTTCAGCGCCCGGTACTGCCGGTGC
TTGCCGGAATGGAAAACAATCTCACCGGCTTTATTCGGGTAATCAAGCCTCTGGGGCAGAAGGTGGCGCTTACCGGTATT
TCTTACAGTCTTTCGGGAACGACAGATATAAAAGAAGTAGAGCGCGTATCGTTTAAGAAATGTAATGCATACGGCGGAGG
GCTGGCCGGCAAGGCAACAGCTTTTTCATCGCATCTCAGTGAGGAGAATCATTTTCGTCTGTATGTTCCTTTGAAGGAAG
ACACGACCTATTGGGCCTTTACCGTTAAACTGGATGCTCAGGCTGATTTGTTGCACCGCATCAATCTGAATTGTACGGCT
GTGGAGGTCAATGGTTCTGAACAAATCGTTCTGAAGCCGGTTTATGCAGAAGGGTTGCATGTGGGTTACCCCTTGCGTAT
GGCCGGTCAGGACGGTGTGAACACAAGTCGCATTCCGGGCCTGACGACTTCGAAAAAAGGAACTTTGTTGGCTATTTACG
ATGCTCGCTGGAATTCTGGAAGAGATTTGCAGGGCGATATAGATATAGCATTGAACCGGAGTGAGGATGGGGGACAGACC
TGGCAACCGATGCAACGGATTCTGGACCAGAAGGAATGGGGAGGTCTGCCCGAAAAGTTCAATGGGGTGAGCGATGCCTG
TATTCTGGCAGACAAGCGTTCCGGAACCATCTTTGTGGCCGGACTGTGGATGCACGGTATTCTGGACCGAAATACCGGAA
AATGGATTGAGGGACTTACGGAAGACAGCCCGCAATGGATTCACCAGTGGCATGCCCGCGGTTCGCAACCCGGAACCGGA
GTGAAGGAAACCTGTCAGTTCCTGATTACCCGCAGCGAGGATGACGGAAAGACCTGGAGTGAACCAATCAATATCACGGC
TCAGACCAAGCGTCCGGAATGGTGGTTGCTGGCACCGGCTCCCGGTCATGGCATCACGTTGCAAGACGGAACTTTGGTGT
TCCCGACACAAGGACGCGATAAGGATGGAAAACCATTCTCCAACATTACTTACAGTAAAGACGGCGGAAAGACCTGGACA
ACCAGTAATCCCGCTTATTCCAACACAACGGAGTGTATGGTGGTGGAGTTGGCCGACGGCTCGCTGATGCTGAACATGCG
AGATAACCGGAATCATGGGGTGAAGAGTCCGAACGGCCGTCGCATTTGCGTGACAAAAGATTTGGGACAGACCTGGACGG
AGCATCCGACTTCGCATGCGGTGCTGACTGAACCGACTTGTATGGCTTCTATTCATCGGCATGATTATAAGAAGAAAAGC
CTGTTGGCCTTTATGAATCCCAACTCTTATCGGGCCCGCAATCAGCTTACCCTGAAGTTTAGTCTGGACGAAGGGATGAC
CTGGCCGGAAAAATACTGGCTACTGCTGGACGAGTGGGGCGGTTTCGGCTATTCCTGCATCACGTCCATTGACAAGGAAA
CTCTGGGAGTAGTTTATGAAGGCAGTGGAGCACAAATTGTCTTTCAGAAAATCAAGCTTTCCGACATCTTTAAATAA
>igc_K01186_MH0260_GL0092628_2818008_unknown_Metabolism
GTGGAAACCGCCATGCTCCCCTCATCTTGCCCGCAAAATCACGCGGCGAACCTGCTGCCGCTGCCGGACGGCTCGCTGAT
GTGCGTGTGGTTCGGCGGCACCCAGGAAGGCGTGGCCGATATCTCCGTTTGGGGATCGCGCCTGCTGCCCGGGAGTCGCC
AGTGGAGCGAGGCGGTCAAATTGTCCAACGACGCCAGCCGCTCCGAGCAAAACCCGGTGCTGTTTCTGGCGCCGGATAAT
GTGCTGTGGCTGCTGTGGACCGCGCAGATCTCCGGCAACCAGGATACCGCCATCGTGCGCTATCGCCAGTCAACGGATCT
GGGCCAGACCTGGGGCGACATTGCTACCCTGCTCGATAAACCGGGTACCTTTATTCGCCAACCGGTGACCGTTCTGGACA
ACGGCAACTGGCTGCTGCCGGTCTTCTACTGCCGCACGCAGCCGGGCGAAAAGTGGGTCGGCAACGACGATATCAGCGCC
GTCAAAATCTCCGCCGATAAGGGCAAAACCTGGCGCGACGTTGAAGTACCGCAAAGCCTCGGCTGCGTGCATATGAATAT
CACCGCCCTGCCAGGCGGCACGCTGGTCGCGCTGTTCCGCAGCCGCTGGGCCGACAACATCTACTACAGCCAGTCCGTAG
ATAACGGCGAAAGCTGGTCAGTGCCGGAACCGACCGAGCTGCCCAATAACAACTCATCCATTCAGGTCACCACCCTCGCC
AGCGGCGAACTGGCGCTGGTATTTAACCACATGAGCGCCGCCGGCGCGCTGGAACGCCGCGCGTCGCTTTATGATGAAAT
CGACGATGGCGATAACAGCCGTAAAGAGCCGGAAGTCACCAGCGGCCGCTCGGCGTTCTGGGGCGCGCCGCGCGCGCCGA
TGACCGTAGCCATCTCTGCGGAT
>igc_K01186_MH0260_GL0099360_714965_unknown_unknown
ATGAAAAAGAAACCTTTTGTGATGTGGGCAGCCCTGTGTGTCTGTGCAGGATTGTTTGCCCAGCCGGCTTCGCTCGATGA
AGTTTATGAACCGGTCGTAGTCGGTACTCCGCCCAGCGATGCCTATATTGGGCTGTCGTTGCTGCCCGACGGAGAGCTGC
GCCATTATAATTATGGAGAACATGCCGCGCAGACCGCTCCGATGTATTTGTCGAGCCGCGATCATGGACTGACCTGGAAA
ACGGTATCCCTGCCGAAAGAGTTACCCTATGCCGACCAGCGTTCACCGGTAAGCGGAGAATATGTGCGGGTGTTTTGTAA
CAGTAAGGGAGTATATGCCATGCGTATGGAGGGTGGTCTGGATGGCGGGCGCACGATAGTGAAGATTGATGACCGGCCCG
GCATCATGAACAAACCGCCCGTATGGATCCGTAACGGAAAACGCGTGATATCCGGTGCCCATCGCACCGACCGTAGCGGT
GCCTATGTATATTATTCTGACGATGACGGAAGAACCTGGAAAGCTTCGGCTCAGGTTACGGTACCGCCTCACCGTAAAGG
AGGATTTCATCAGGGAGTACGCTGGAACCACGGAGCAGTGGAGCCCACGGTGGTGGAGCTGAACGACGGGCGTTTGTGGA
TGCTGATGCGTACTTCTCAGGACCGTCATTATCAGGCTTTTTCTGAAGACGGAGGAGAAACCTGGAGCGAGGCTACTCCA
TCCCCCTTTTATGGAACGATAACGATGCCTACGCTCTATCGGATGGGGGATGGACGGCTGTTGTTTTTCTGGTGCAATAC
CACTCCTCTGCCGGAGCGTGCCGGTACGGATGGAGTCTGGGAGGATGTCTTTACAAACCGTGATGCCCTGCATGTCGCCA
TTTCCAGCGATGACGGGCGTACCTGGAAGGGTTTTCGTGAACTGTTGCTGAATCCGGAACGAAACAGTCCGGTTTTTGGA
AATACAAGTGGTGGAGAGGATAAGAGTGTGCATCAGGTGCAGGCTGTAGAGGTGGCTCCCGGAAAGATTCTCGTATCGGC
CGGACAGCACCGTTCGTGTCGTCGTCTGCTTCTTTTTGATGTGCGCTGGCTGTATGAGCCTCGTCGCAGTTGTGATTTCA
GCAATGGCTTGTCCGACTGGTCGGCCTTCAGATATTATCAAGGAATCGTCGGACATTGCGCCTATCACCGTCAGGCAGAG
AATTTGTTGGGCACGCATCCTGATGATTCCACCCGAAAAGTGCTTCAGTTGGGTTACACACCCAATGATTCCCTGGTGCA
GGATAATGACGGAGCCGTGTGGAACTTTCCGGCGGCAAAGGACGGCTCTTTGCTTCTGCACCTGCGCATTCCGCAAAACG
AATCGGCAGTAACATTAGTATTGAATGACCGTTGGTTTAATCCTACGGATACGGTGGCACGGCACGAAGCCATGTATCGT
TTGCCGCTCAGCAGGAAAGTGTTGGGTATAAAAGACCGGAAGTGGCACCGGCTTCAGATATTCTGGCACAAGAACAAAAC
AGCCCGCGTGTTTGTTGACGGAAAGCAGAAAGCCGAACTTCCTGTTGTCTGCCCGACCGAACATGGGGTGTCCTATTTGC
ATTTGCTGGGAGAACATCGCTCGGGAGAGAAGATCCAGATTGATTATGTAGAGGGGGGACAGATATTACGTTAG
>igc_K01186_MH0260_GL0142724_8855353_unknown_unknown
CTCGACGAAGGCGATGGCTACTGCATGACCAACAACTCGCTGGATAAGCGCAACCGCGAATTCTCCTATCCGAGCATCAA
ACAAGGGGCGGACGGCACGCTGCATATTGCCTACACCTGGTTCCGTCAGGCGATTAAATACGTGCATATCACGCCCGAAT
GGGTGAAGGAGTCCGCGCGATGA
>igc_K01186_MH0260_GL0155362_1026882_unknown_Lipid_Metabolism
GTGCCGGAGTGGCAGGTTTTCTGCTTTTTTAAAGAAAAAGTCTCCTGCGTTTCGGCTTTTGCAGACAAAAGAAGTTCAAG
AAATATTCAAAAACTCCGTTCCATTATTTCGGACCGGAGTTTTTTTATTGTATATTTGTTCATCATTCACTATTATTTGT
TACATCTGATGAAATCAAGACTCTTACTTTCTGCTTTCCTGTTGGGAACGGTCACGCTCTCAGCGCAAGCATTCAATTCA
GAAAACCCTCGTCATGAAAAAGTCATGGCTCAAAATCTGGAGCAGCACACAGACACTCACTCCATCTGCCTGTTCCATAC
TCCCGATGCAAAAGGTATTCCTTATCGTATACCGGCAATCTTGTCTACTCCCAAAGGGCGCCTCATCGCCATGTCGGACT
ATCGTTACTGCGGCGCAGACATCGGTTTCGGACAGATTGATATTGTCGGTAAATATAGCGATGACAACGGAAAAACCTGG
TCGGAACAGTTTGATATCGTGAAAGGAAATGGTGTCAAAAACGATCCGGCCTGCGGATATGGAGACGCCGCCACACTGGC
TGACAGCAAAAGCGGCGATATCCTGCTGATGTGTTGCACCGGAAACGTGACTTACTGGAATTCAACCCGCGAAAACCCGC
TGCGCGCAGCACGCCTGTATAGTAAGGATGAAGGAAAAACCTGGTCGGCTCCCGAAGACATCACCGAGGATATTTACAGT
CTTTTTGACCAACGCGAGCAAGGCCCGATCAAAAAACTCTTTATCGGTTCGGGCAAGATTTGCCAGTCCAAACAGATAAA
AAAAGGAAAATACAAACGTATCTATGCCGCCTTGTGTACCGACGGAGGAAACTATGTAATCTATAGCGACAACTTCGGTA
AGGAATGGAAAGTGCTTGGCGACGTGAACCAGTCACCGGCTCCTAAGGGAGACGAACCAAAGTGCGAGGAGTTGCCTAAC
GGTGATGTTTTGCTGAGCAGCCGTAAGGGATACGGACGGTTCTACAACATCTTCTCTTACAAGAATAAGAAGAAAGCCAC
CGGAAACTGGGGCGAAGTGGTTGCCTCACACGACTGTCCGGGAGGAATCAAAACCGGAGCCAACGCCACCAACGGTGAAG
TGGGTATCTTCAAAGCCATACGCAACAGTGACGGCAAAGAAGTGGACCTGATCATCCAGTCACTCCCGGCAGCAGAAAAC
CGTGCCGAAGTGACCATCTACTACAAGGCTCTGGAGAGCGAAGCAGATTATGCCACTCCAAAAGCCTTGGCTTCTAACTG
GGAAGGTTCTTATCTGGTTACTCATGCCGGTTCGGGCTACTCTACTTTCTGCATCCAGAAGGACAAGAAAATCGGATTTT
TCTATGAGGAAGAGCCGGGCTATTATAACATGGTCTATAAAACTCTGAGCGTGGAGGATATTACTTCCGGCAAGTATTCC
ATGAAGTAA
>igc_K01186_MH0260_GL0167287_21226_unknown_Lipid_Metabolism
ATGTACAGAGCAAAAAGTGTTTTTAACATGAAAAACAAATGGACAACGGTTTTGGCCTGTTTCCTTTTGGGAGGATTGAC
TGCTCAAGCAGACCAGGCCTTCAGAAACCATCGTTACGACGGTTTTAAAGTCTTGCCTACTAACGGTGAGCAGATTGTGT
TTATCGGGAATAGCATCACGAATATGCATGAGTGGTGCGAGGCCTTTGATAATCATAATGTAATCAATCGCGGAACCTCA
GGAGCAGTCAGTGATGAGGTGGTGAACAATCTGGAGTCTATGATTGCCGGAAATCCCAAGAAGGCATTCATTATGATCGG
TACCAATGATTTGGGTACTTCCGGTATCAATAATGCGGCTCATGTGGCAGGTAATGCCCGCCTGATTATTGATTATATTC
AAAAGACATCTCCAGAAACAGAGATTTATGTACAGAGTATTTTGCCAAGTCGGCAGAGAAATCTGCAGCTTCAACAAGAA
ACCAATGATTCGTTGAAGAATATCTGCCGTGATTTTGAGGTAACTTACATAGATTTATGGGACAAACTGTTGAGTGTAAG
CCAAAACAATACACATACATTGGATGGCTTGCATCTGAGTGCTACGGGCTACAGAATATGGTGTAATACCATTGCCGGTT
ATGTAGGTTCTTCATGTGTCTATCCTGAAGATGCGCAGAATCAGACCGGAGGATTGGGTGGTTCGTATGGCATGCGACTC
AGTGCTTTTGGCATGCAGAAGGTGGATTCTGAAGATATTCTGTTGATTGGCGATGAAGTGATTCATGGGGGAGAATGGCA
TGAACTGTTCAGAAGTGGTAAGATAAAGAACAGAGGTACCGGTTGGGGATGGCCCGGACTGGGAATTGCAGACGTAACGC
GGGAAATTCCTGTAATTCTGAAAGGACGCAGTGATAATGAAGAACCTCAGAAAATATTTCTTTCTGTAGGTGCTGCTGAT
ATTAATGGGAATACCGCTTTGGCAACACTCAAGGATTCATACGATAAGATGGTACAGGCGGTGCGTGAATTGGCGCCCAA
TACTGAAATTTATATTCAGTCAGTTTTGCCGTTTGCTGCATCGGCTACCAATACGAACCGTACAGAGCCCTTTAATGAGA
TGTTGAAGGAAATAGCCGGAAAATATGAAAAGGTAACTTATGTGGATACGTATACGGAAATGGCTGATAACCATACGGCA
CGGAGCGCTTATTTTACCGGTAATTATCTGTATGGAAAGGGTTATGTCAAATTGGCCCAAATACTGGCCCGGTATATGGG
GGATGATGTGAATCCTGTTTCTGAACAGGAAGCGGAAAAAATATATGCCTTGATTTCTGCCCGTCAGAATCTGGCAGACG
TAGTTATTGAATCCAAGAAACTCCGTTTCGGAAAAGAGGTGGGAGAGATTGATCCGGAGAAAGGGCAGAAACTGAAAGAG
GCCGTGTCTCTAGCCGAGAAGATGTTGAGTCAGGATCAGAATGTCGTAGAAGAGTTGAATGAAAAGGCTGCTCAACTGTT
ACAGTTGAAAGAAGAAGCGATGCAGGGCATCAACCAGCCAAAAGTCAGCACAGCCGGAGAGGAATACTGGTATAAGATCT
ATACTCCTAACCGTGACTTCCGCTACCTGACTTCTAATGGAGCAGGAAATGCGCTCGTAGGAGATGTGGATCGGAACTAT
GCACGGGCCATGTGGAAGTTTGAGAAGAGAGAAAAGGACGGAGAGTATAATATCGTGAACCGTGCGGATCACTCTTATCT
CAATCCGAATGCGGCTTACAATGCTGCCGTGTCTACTCAAAAAGATGAACCGGCGAAAGGATGGACCTTGAGTTATTCCA
ATGCGCCGGGTACCTATATCATTACGAGCGGAACCGTGGAATTGAATCAGACCAGAGAGAACCAGAATTATGCAATTTAT
AACTGGAGTGGAAACCAGACTGGAACAGACCGTACAGATTCCGGATGCCAGTTTGCCTTGAGCGAAGCCGGTGAGCCAAC
AGAAGAACCGGCTGTAGATGAAAAACCGATGTTAACCTATACAAATATAGAAATGGACGGTACTGCACCGTTCCGAATTC
CAGATGCCGATGCCGAACAGGTGATGAAGGCAAGAATGTTGAGTGTTGTGATTGACTTTACTTCCGAATCCTTACCGGTA
GATACGGCTTTTCTGGTAGCAAGCAGTAATGAGAATAAGGAAAACTATTTTGGAGTAGTGCTTCAGGAACGCACAAGATA
TGGAGTGAAATATATTGGCGACAATAATCTGAAAGGATGGTACACTCAGAGTGGCATTGACTTCTCAAAACGCAAGCAAA
TGGTGATTACCATGGACGGAGAGACTGAGACATACGCTTATTATACCGACGGAAAACTGGATCGTACCGTTTCGGGTATG
GGAGCTTATGGCTACCGTGTGTTTGGAAATGTACCTGGAGTAACCGGCCTCTTCCTGGGAGGTATCGTTACGGAGGAGCG
CAGCAAGTTTACATTTAAAGGCACGATTCACTCTGTACGTTTTTATAACAGAGTACTTTCCGCATCGGAAATAGCAGATC
TGGAATATGATGATCAGGAGAGACCGGAACAGGGAGATTCGATTACGGTAAGTATGGCTCAGGGTAAGTTTGTATCCGGA
AAGGGTGACTGGAACAAAACCTGGCAGAGTACGGGTGATTCACCACGGCTGACCTTTGATTCCGGTTATAATAACATGAC
TTCCAGTGGAGATAATCTGGTGGGATATGTGGGAATGTACAGCCCTCAGAACTATACCTTGTCGGTTCCGGCCGGATATA
TTATTGAGGGATATACCTTTGATTTCTGTATTCATAACAATGGCACGCCGATCACCCTGACCGTTGACGGAAAGACTTAT
ACTTCAAAAACGGAAGATCAGTCTGTGGCTGTAAGTGGCTTGGACAAATCTGTGGCCACCTTTACCTTGAGTGGGGCGAA
CAAGGGTATTATATTTAAGAACTTCCGGGTACATGTCATCAAGGATAACCGTCCGCAGGAGCCACGTGTAGAGATCTTTA
CAACGGCTGCCGGTGCCTCAATACCTTATCGTATCCCGGCCATAACCAGAATGCATAACGGAGATGTGATTGCTGTGGCC
GATTACCGTCATAGCGGACAGGATATTGGTATTGTCAAGAATGGCAGAATTGACTTGAGAGCCCGTATTTCAAAAGATAA
CGGAAAAACTTGGGGCGAGTTCTTCCCTGTTGTAGAAGGTTTGGGAGCCAATTATGCGGAAGCAGGTAAAAGCGATTTCT
GGGTGGCATTCGGTGATCCTTGTATTACTGCCGACAGGGAGAGCGACCGTGTGTTGCTGATGAGTTGTGCCGGAAATGTA
AGTTTCCCGGCTGGAACAAGAGATCATCATCAGGGTATTGCGGTGTTCCATAGTGAAGATAACGGAGCGACTTGGGCAGA
ACCGAAAGATGTTGCCGAGAGTATATATGCTCAGTTTGATAAGAGTCAGAGAGGACCGGTGCGTGCTATGTTTATCGGTT
CCGGTAAGATTCATCAGAGTAGATGGACTAAGGTGAAGGATTATTATCGTTTGTATGCGGCTGTTCTGGTGAAAGATGTC
AATGGAGTCAACTGCAACTACGTGATTTATTCTGATGACTTTGGTGATACATGGAAAGTTTTGGGTGATCCGAATGTGCC
GGCCATTCCAAGTGGCGGTGACGAGCCTAAGGCGGAAGAACTTCCGGATGGAAGCGTATTGATCAGTTCACGTTGTAGCG
GAGGAAGATACTATAATATATTCTCTTTCTCTGACAGTGAAAAGGCATTGGGCTGCTGGGGTACCATGGCATTCTCCGGA
AAATCCAACCAGGGAGTCACAGCACAGTCAAACAGCTGTAACGGAGAAATCATGATTGTTCCGGCGCGTCGTAAATCCGA
TCAGAAAAAAGTGTTTGTGGCCTTGCAGTCTGTACCTTTCGGACCGGGACGTTCTAATGTCGGCATCTATTATAAAGAAC
TGGAAAGTCTTGAAGATTTTTCCGATCCGGAGCATTTTGCAAAAGAATGGGACGGAAAGCATCAGGCCAGTGTGATGAAT
TCCGGCTATTCGACAATGACTTTGCAGGCAGACCACACAATAGGCTTCCTGTTCGAAGAATCTACCTATGGCCGTGACTA
TAGCATTATCTATAAGAACTATAGTCTGGAAACCATTACTGACAGTTTGTATGTGTATGATGAGGACGTGACTGCGGATG
ATATTGTTCGGGATGGTTTTGAGGAGAAACTGGATGATATCCGGGAATATATCGGAAAGAATGTCGGAAATATCAAGGAA
ACCAGTGCACCGGCAATTGAAAAGGCAGGAATGCAATATCTGGAAAAGCCGTCAAAAGTGGCTTATGAGGCATTCAATCA
GGCGGTACAGGCAGCCGAACTGGTGGAAATTGAGTCTGGAAAGTATTATCGTTTGCGAAATGCGGAACGTCAGGAAGGAA
CGCTGTATTTGGTACTCGATCCGGAGGGCATGAGTGCGTCTCTCTTAGAGCGGGAAGATCCGCGCCAGCTTTTTCTGTTT
CAGAAAGATGAGTCCTCAGAAGGATATCGTGTAATCTGTAAGGATAATGAATTTTATATTGGAACAACTCCGGATTTATA
TGCCGAAATACCAGTAACGGAATCTGTCACCGGGGCCGGAGTTTTTTCTGTCAGTTCAACCTTGAAAGGGTTAAGCACAG
TGACCTGTAACAATGGAGTGAATGCATCCTATGCTTCCATACATTTGGATGCTTCGGGTAAACTGGTGCCTTGGACAATG
TCCTCGGAGGCTTCACAATGGTTTGTTGAGCCTACAGAGGTGGTCACAGATGTGGACCTACTTTCTCCGGATGCACAGAA
AAAATATCCTGTATATGATTTGACCGGGAGGCAGGTACTTCCTCTCCAAAAGGGAATTTATATTCAGGGAGGACATAAAT
TTATCATAAAATAG
>igc_K01186_MH0261_GL0029160_7886476_Akkermansia_unknown
AACCGCAACGGTTGGGACTGCGCCTACCCGGCCGCCGAACTATTGCCGGACCATACCCTGGTATGCACTACCTACGGACA
CTTTGACAAAGGGGAATTGCCATACATCCTCTCCGTCAGATTCAAAATCAGCGATACGGACAAGATGGTCAAACAATATG
CGGGGAACAATCACCCCAAGATCAAAAATGACACAGGAGCGGGAGAAACCGTTTTTGACCCCAATGAGCCGGACTCCGTT
AATCGCCTTCTGAAACGTCCCTGA
>igc_K01186_MH0261_GL0080663_156639_unknown_Lipid_Metabolism
ATGAAGAAAAGTTACTTAAAGGCACTTGTTGCCACACTGGCACTGACTGGGCTTGGCGCAGCACAGCCAGCTATGGCTGA
CGAGGTGCAGGCTTCTACAGAAGCAAGCCCTAAGTGGTACCGTATCTTTACGCCAAAACGCAGCGGGCTCTCCATCACTT
CCAACGGCTCGGGACAAGGTATCACCAATACCAAGGATGCTACCTCTCCCTACGAAGAAGCACTCCTGTGGCGCTTCGAG
GCAGGTACTACCGCTGGTACCTACAAGATTATCAACATGGATGGCACCTCCATCTCGGCTACCACTACTACGGGCAACCC
CAAACAGTATGTCAGCGTAGCTGCTGATAAAGGTAGCGACTGGACCATCAAAGCTATCGATGGCCAAGACGATCTCTATA
TCATTGTTAGTGGTACGGCACAATTTAACACTAGTCAGGATGGTCCTTCCTACAAGCTCTACAACTGGGGCAGCGGCACA
ACAACAGGTGACGAAGGTTGTCAATATCGTTTTGAATACGTGCCCATGGATGCCTTAGGACAGGCACAGACAAAGGCTCT
CAGCATGCTCAAGAACACACAAGAGGGTACCAATCCCGGACAGTACGCCACGGCCGACCGCGAAGCCTTCAAGACAGCCG
TCAATGCTGCTACCACCGAGGACGAAGTGAAAGCCGCTATCGAGGCATACACCGCCAAGATGATACAGGTGCAAGCCGGT
AAGACTTACTACATCGTATCAGGCCCCTCAGCCGACTACTGCCAGGGAAGCTACATCTACAGCACCGGCTCGCAGAGCCA
GCCCATGTGGGGTGCTAAGGTAGTGGCTGCTCCCTATGCATGGACTTTTGAAGACGCAGGTTCGGGCAAGTTCTACGTGA
AGAGCTATGCCACTGGCGAATACATCGAGCCCAACTCTACAGAGATGACAGGTGCTACCACCACCTCGAAGACCGCCAAG
ACTGCCTTCACCGTGAAGTCGCTTGGCGAGGGTGCATTCAATATCACCCCCGACGGCAAATATCCCATCCACGCACAGAA
AGATGGCAGTGTGCTCGTAATGTGGAATGGTGGCCTCAACACCGCTTCGGCATGGAAGTTAGAGGAAATCACCGACGAGG
AACTCAACGCTGCTCCTGCCATTGCCAGTGCAAACGTGGCATCGGGATCGCAAATCTATGCTCCTGGCAACAAGGAACAG
GTACTGCTCCGCTTTGATGTCGTAGTAGCAAGTTTCAAGGGATCTCTGCCCCTCAAGGGTGTGAAGCTCAACCTCGGTGC
TACGAACGTGAAGGATTTGAAGAATATTAAGCTATTCGTCTCTGAAAACTACGACTTCATCACCGCAGGCGAGCGCAAAG
CCACCCTTGTGGGCACCTTAGCTGCTCCTACTACCAACGAGGTGACTATCCCAGTAGAAAAAAGCGTGGATATGAATCCT
GGCAGTAGCATTTTCTACGTAACAGCTGATATTGCCGATGATGCGAAGATTAACGATGTGGTGGATGCTTCATTGCTCAG
TTTTAGCTATGGCTCCGATGCCGCTGACTTTGCAGTAAACAACGGTAATCCTGAAGGCGTAGCCCGCATCTGGTCCGTAC
AATCAACTCCCTTCCAGCCCTATTTGCTCGGTACACACTATTGGCGTATCCCCGCTATGGTAGTGCTTCACAATCAGAAG
GATGGGAATGCAGAGAAGAATGGACGTGTAGTAGTGATGGCTGACAATCGTTTCAGCCACAATGGTGACCTTCCCAACCA
TATCGATGTATACGAACGCCATTCCGACAACAATGGTAAGACCTGGAGCGAGAGCCAACTCGTGGCTGGCTCGGAAGCTC
ACCACAAACTAGTCGGCGTTGCTGAGAACGGATTTGGTGATGCAGCGCTCGTGGAGACCAACAATGGTAAACTCATCGCT
ATCATGGTGGCAGGTCAGGCCTACTTTAGTTCATCTTCTACCAACCCTATTATTCCTTTCATTGTCACTTCTGAGGATGG
CGGCGACACTTGGAGCACCCCCCGTTCGCTCAAGGACGAACTCTATAAAGGCACTTACACACAGGGTCAGGTGCTTGGCT
CATTCGCAGGTTCAGGTCGTGGCATCGTGCTGAAGCGTCAGCGCAACACCTCACTTAATGGCCGTATCATGTTCGCCATG
AGCCACCGTTTTGCTGGTAATAATATCCAGGAATACATCATCTACTCTGACGACGAAGGTGAAACTTGGCACATGTCGCC
CAATTCTGCTTATAGCGGAGGCGATGAATCGAAACTCGTAGAATTGGCCGATGGTACCGTGATGATTTCTGTACGTCAAT
ATGGTCAGCGTGGTTACAATACTTCGACCGATGGTGGTATGACTTGGGGCACTCAGAGAAAGTGGGCTGACATCAGTGGC
GTGGCTTGCAACGGCGACATTCTCTATTTTAATGAGAACGTGCTTCTTCACTCTTACGTCAACAATGGCTCAGCGCGCAA
AAATCTCACCGTGAAGGCTTCTTTTGATCAAGGTAAGACTTGGACCAAAGAATTTGTGGCATGTCTGCCCTCGTCAGGCT
ATTCTACGATGGATATTACTGGCGACGGTCAGGTGGCTATCTTCTATGAAGACGCTTCTTGCAGCACAGGCTACATACAA
AACTATGGTGTATTCCCCATCGATTGGCTAGCTCCTGGTCAGGTGGCCACGGGGATTGGATCACCTGCTATCAGCGTTCC
TCAAGCAAAGGGAGAGAATGTTTTTTTCGATCTCAGCGGTCGTCGAGTGGAAGTTCCCACAAAAGGCATCTACGTAACCG
CAAAAGGAGATAAACTGATTAAGTAA
>igc_K01186_MH0261_GL0085145_38341_unknown_Lipid_Metabolism
ATGAAAAAGTATCTACTTCTAATTGCTACACTGCTCACATCGGCGATAGGAACATGGGCCGACAATACCCATCCTATTGA
TACTTACGTAGAGCCTCGTGTTAGCGGTGAGACTGCGCCTGCCGACGAGTGGAATGCGCTGAGCGATGGGTTGCATGCCA
CGTGGGCTAATCGTGATGAGCATTATCAACTGCTTCGGGTGCCGCAACTTGTCGAAAAATCAGAGGCTGAACTATCGGCT
TGGAAAGGTGAACGCGCCAATATTGAGGCCGTACTTTTTAGTAAAACCAATCAGGGATCGCTGAGGGTGCGTTTCGTGGA
TAATAGCGGAAATGCAGTGAATTGGTGTTCGGCACGCTTTATTAACTACGTGATTACCGATGATTTTAAAGCCTGTGGCT
CCAACAATATGAAGTCGGTACAATGGCTCTCTCCTGATGTGATAGATCAAGATAAAGCCCACGATGTGCCTGCTATGGAG
ACGCGTCCAGTGTGGTGCTCTATCGAGGTTCCACGCGATGCTGCTGCGGGCAAGCAATTGGTGAAGTTACAGGTGCTGAA
TGATAAAGATGCAGTGGTAAAAACGCTCAATCTCACCATCAACGTGTTGAACCGCACATTGCCCACAGTAGATAAACAGA
AATTCCATCTCGACCTTTGGCAACAGCCCTATTCTGTAAGCCGCTACTATGGTGTGGAGCGTTGGAGCGATGCACATGTG
GAAGCACTTCGCCCTTACTTGGAAGCGCTCGGAAAGGCAGGGCAGAAGGTGGTGAGCACCATCATGTTCTACGAACCTTG
GGGAAATCAATCGCATGATAAATTCTCGGCCATGGTCACGACTACCAAGAAGGCTGATGGCACATGGAGCTACGATTATA
GCATTTTCGATAAGTACGTTAACCTTTGTGCAGAATGCGGCATAAAGGAGCAAATCAACTGCTACTCAATGGTTCCATGG
GATAAGAAATTCCGCTATTTCGATGAAGCTACAGGCAAAGAAGTTGACCTCACGGCCGAGACATCTTCTGATGATTACAA
GAATCTGTGGAAAAACTTCCTCGATGCCTTTAAAGCCCATCTTCTGGAGAAGGGGTGGTTTGAGAAAACTTGTATTGCCA
TGGACGAACGTGGAGAGGCCGATATGCTCAATGCTTACGCCATTGCCAAGGAAAAAGGCTTTAAAATGGCACTTGCTGGC
AATTATCATCAGTCGCTCAGCCTTCGCTTAGACGACTATTGTGTAGCGCTCAACCAAGTGCAGAAGTTTGGTTCCTCACA
ACTCAAGTATCGTAAGGAACATGGTATGCCCACCACGCTCTACGTATCGTGTGCCGATGCCGAACCCAATATATTCACGA
ATTCTCTGCCCGCTGAGGCGGCATTCCTCCCGCTCCACGCAGCGGCCAATGATTTAGATGGCTTCCTCCATTGGGCTTGG
ATTAATTGGAACGACAATCCTCTGACAGACTCTCGTTATCGCCTTTTCGGTAGTGGAGATACTTACTTCTATTATCCGGG
CAACCGCTCTTCTGTACGCTTTGAGCGCCTTGTAGAAGGAATTCATCAGTATGAGAAGGTACAGATTCTCAAAGAAGAGT
ATAAGAACGATGCCAACAAGTCAAAGCAACTTAAGACTTTGCTCGATGAGTGCCAAGACTACATCGTCATGGGTGAGGAG
TGTGCTGCCAAGGTGAATCGACTCGAGGACTTCCTTAATGGGAAAGAAGTGACTATGCCGGAACAAATCCCCTCGGGTTA
CTATAAAATTCAAGTAGACGACACCCACTATGCTAAAGCTGCAGCGAACCTCACAAAGTGGAATACGGAACTGAGTTCGC
AGACCACGTTTGATATCTTTGAAGTATCGGGCGCATACGATGCTTTCACCATTAAATTGAAAGGACGTACGAACAACATC
GGCGTTGATCCCGCAGGTACTTCACGCCTCTTTGTCGACCAAACAGCTCTCAGCAAGTACTCCATGACCAAGACCGACGA
TGGCAAGGTGATTCTGAAAAATGCTGGCAAATTTGTTTACGTAAGTAATGGCACGTTTACGATGAACGACAAGCAATCTA
CGCCTCTCAAGTTCATCCTCGTTGAAGCAAAAGAAAATGCTGACGCTGCTGATCAGCTCGAGCGTACCACCCTCTTTAGC
ACCCTTGCAGGTGGTATGGATATACCCCCTTATCGTATTCCAGGTATCACTCGTGGAAAGGATGGCCGTCTCATAGCCAG
TGTTGCTCGCTTAGTCTCTGGCACCGACCCAGGTTTTGGTCAGGTGGATTGTGTTGTGAAGATTAGTGACGACAATGGGA
AAACTTGGAGCCCGAAGGAAATAGATGTGGCCGTGGGCAATGCTTCGCTTATCAATAATAAGAAAACCCCTATGGAGGCC
GCCTATGGAGATCCCGCTGTGGTGATGGATCGCGAACACAATGAGGCATTGGTAATGGCAGTAGGTGGTTGTACTGTTTA
TACCAATGCAACTACGAATCGTCAAAACCCCAATATTATTGCTGCCATTCATAGCAAGGATGGTGGAGAAACTTGGGAAA
CTCCCGTGGAACAGACCGAGGCTATTTACGGACTTTTCGATAGCGGTAAGCCCATGGCTGCCGGGTTTATAGGTGGCGGA
AAGTTGTTCCAGAGCCGCGTGGTAAAGGTGGGCGAGTACTATCGTCTCTATGCAGCTCTAGCAGCACGTCCTAATGGTAA
TCGTGTGATTTATTCCGATGATTTCGGTCGGACATGGAAAGCGCTCGGAGGAGCCTCTGCCACTCCCGTGGCAGAAGGTG
ACGAACCCAAATGCGAGGAATTGCCTGATGGCCGTGTGATTCTCACTAGTCGTACTGCAAGTGGACGATGGCTTAATATC
TACACCTATTCTAATACGCGTACGGGTGAAGGTAAATGGGATAACATGGTGAAGGGTACCTTTAGTGGGCTCAGCGCTGT
GCCAAGTGCCAATCCTACCAATGGCGAAATGCTCATCGTTCCAGCTAAGCGCACCGCCGATAGTAAGCCCGTCTATGTGG
CTCTTCAGTCAATACCTACGGGAAGTGGTCGCAACAATGTGGGTATCTTCTATAAGGAACTTGCCAACATGAGCGATATG
CGCGACCTTGCTGCCTTCTCTATAGGTTGGGATGGATTCTTCCAGGTGAGCAATACTTCCTCTGCTTATAGCAGTCTCGA
CCTTCAGGCCGATGGACAGATAGGTTTCTTCTATGAGGAAACTCTCTATAAGTGGGGCACTAAGGCCAATCCTGTGAGCA
CAAGTTTTCCCACAGGTCAGGGACAGCACAACTTCGATGGTTTTGAAAACATCTACGTGCCTATTGCCCTCGATGTCCTC
ACCGATGGTAAGTATACAGTGAGCATGGATCTTAATCGTGGCGATTTTCTTAAGAAGTACTTCAGTGAGGTAATTGCTGC
TAGCACCGAACTTTCAGCGGCTCAGATCGCTGACGCCAAATCTGTGGTTGGTAAATTGTCTGACGAGCCTACCGTGGAAC
AGATTGATGCTATCTATGCGATTATCGGTGCAAAAGGCGTAACGCCTAACCCAGAGACACAGCCCGAGGGGACTCCTACG
CTCAGTAATGAAAAGGTGTTTCATTGGTATAAGTTCTCTTCTGCTCGTTCGAGTAACTATTTCCCTACCTCTAAAGGGGC
AGGAAATGCAGTGCAGAGCCAAACCGATGCTAGCACACATTCCTCAGAATGGAAATTCGTAGATCGCAACGATCGCACTT
TCGACATTGTCAATCGTGCTGATGGTCTCTATCTTTCTCCTCTTTCCGATAACAATAAACCTCTGCTCTGTGTAGCTGCC
CAACCTACTAGCGGGTGGAAATTCCTCGCCAGCAGTAGTACTGGTTACTTTATCATCGTCTGCGATGCGAATCATGCAGA
GATAAATCAGACAAATCCTGGGTTGAGCCATGTGCTCTACAATTGGGGCTATAATTCTAATAATGACAACGCTTACCGTT
TCAACGAAGATGGATGTCAGTTTAGTTTCATTGCCACTGATACTGAAAATGCGTCAAGTACAGGTATTTCTACATTAACC
ATTGCTCCTTCTTCTGAGCACTGGTACGACCTTACTGGTCGTCGCACGCCAATACGCGGTAAAGGAGTCTATGTTTCTAA
CAATGGATGGAAGGTAGTTCATTGA
>igc_K01186_MH0262_GL0042836_4391349_unknown_unknown
ATTTCGGAAATCCCCCGCGGAAAGCGAGGGGGGCGTCCGGAAAAACGCATTGACGCCGCGGGCGCGCGCGATACCGTGAA
ATTTATGAAGTTTTCGCTATTTTTGCTCGCGGTCTGCGCAGCCTTTGCGCGCGCGCACGCAGACCCGAAATCCTACGAAG
AAGTCTTCGCGCCGACAATCGTCGGAATTCCGACGGCGGACGCCGTAATGGGCCTCTGCAAGATGCCCGACGGGAAAATC
CGCCACTACAATTACGGAGGCCAGCCCGAGAACGCCGCGGGCGGGGCCTTTTCTCTGGATGTCTCCAACAGAATGTACGT
AGAGTCTTCCGACGGCGGCTTTACATGGGAAAAGCGCCAGGCCGCCAAAGGGGAGGAATTCGGCCCGTTTTTCCACCCCG
AGAGCGGAAGGTATTTCAACTTTCTGAACATAGGGGGTTCGGCGTGGTTCCTGGACTGCGGCGAGGACGGAAAGTGCGCG
AGGAAATCGCAGATATGCCCGTGGCCGCTCGAATTTAACGCGGAGCCCCTCGTCGTCGGAAAGCGCATTCTAATGCCCGT
CACACTGCGAACTTCGAGCTCGCAAAAATCCAACGATTTCGTGTTCGGCGCGATATTTTTGATAACGGACGATTTTGGGA
AAACC
>igc_K01186_MH0262_GL0058544_683538_unknown_Metabolism
ATGGCGGGCTTCGAATGGTATTCCATGCTTTCCGCAGGGAGCGAAAACGGGCTGGAAAAGCGGCTCGCGCGGCTTGCGCG
CGCGGGCTGCGCGGGCGTGTTCGCCGTTCCGGCGTATGAGGAAAACTCCTTAAACGACGATCGCGGGCTGCGGTTCGCTG
AAACGATGATTCGTCTGTGCCGCGCCGCGGGCATGAAGTGCCTTGTCTTCGCGGACGCGCGCGCCGACACGATCTGTGCG
CTGGACGCGCTGCGGCCGGACGCGATTGTCATGGAGGCGGGCGCGCTGACGGAGGAAAGCCCGAAGCTCGGTGCGCCGCT
GGGACTGTGGGCGCGTTCCGGCGGCTGCGCGGCGGATACTTCTTTTATCATCGGCAGTCGGAGGGAAGAGGGCGTTCCCT
TCTATGCCGACGACGCGGGGCTGCTTTCAAGCGAATTGGACGCGGGCTATGTGGGCGCGCTGGCGAATGTAGTGCCGGAG
TTCTTCCAGATGCTGAAGAGTGCCCTTGATGCGGGTGACCGCGTCCGTGCGGAGAACGCGCTCGATTTCCTGCGCGTCGC
GGCGGGATACGGCTTCGCGCCGGAGGACGTGGAATACCTGTATATAAAGGAAGGAATTCCATCCGCGCCCGTCGCGCGCG
AGCGGAAGGAGCTGGACGCGTTCCTTCGGCTGAAGCGCTATATGTACTATTCGTTGCTGCGGCACGAGCCGTCGGAGCTG
CTCACCGGCTACGACGTTTCGTTCCCGGAGTGCCACGCCTCCACCGTGCTGCCGCTGGAGGACGGGCGCGTGCTGTGCGT
CTACTTTGCCGGCAGCCATGAGGGCGCGGATGACGTGGGTATCTGGCTGTCCGCGCGCGAAAACGGCGCGTGGAGGCGGC
CGCGGCGAATCGCCAAGGTGAATGACACGGCGCACTGGAATCCGGTGATCTTTGCGGCGGACGACGGAATCCGCGTGGTG
TTCCGGGTAGGGCGCACGATTCCGGGCTGGGTAAGCTATACGATGACGTCCGCCGACGGCGGCGAAACGTGGTCGGAGCC
CATGCCGCTGGGCGCGGACAATCCCGCGGGCGGCCCCGTGCGCAACAAGCCGATCCGGCTGGCGGACGGGCGCATGCTCG
CGCCGAACTCCGACGAATCGGCGGAAGCGTGGCTGCCGCGCGTGGACGAATCCACCGACGGCGGGCGTACGTTCCGCCGG
CTCGCGCCGATTCCGCTGAACCGGACGGACGAAGCTGCGCCGGACTTCATGCCCGGCGCCGGCGCGATTCAGCCGACGCT
ATGGGAAAGCGCGCCGGGACGGGTTCACGCGCTTCTGCGCACGCAGGCCGGGCGCGTCTACCGTTCCGATTCGGAGGACG
GAGGCCGCACGTGGTCGACGGCGTATCCGACGGCGCTTCCCAACAACAATAGCGGCATCGACCTTGCGGTCGACGGGGAC
GCGCTGTATCTGGCGCTGAACCCGACGACGGGCACATGGGGGCCGCGCACGCCGCTGGTGGTGATGAAATCCACCGACAA
CGGCGAGACCTTTGCGGATTTCGCGACGCTGGCGGACGATCCCATCGACGACCGCCACGGGCGCGAGGGGCAGTTCTGCT
ATCCGGCCATCGTGGCGCGCGGCGGGCGGCTGCATATCACATATACGCACAACCGAAAGTCCATCGCCTACGCGGAAATT
CGGCTGCGCGAGGGGAGGGAATGA
>igc_K01186_MH0262_GL0059212_1421600_unknown_unknown
GTGAGTAAATTGATTCCTGACATTAATATACCGACAATAGATATTTCAGATATTAAAGAGTGGCAAACGGTCGTTGACCG
CGAAGACGGCCTTTATATAGGCCACCCCACAACGGTTTTGCTTTCAGACGGCAAAACAATAATTACGGTTTATCCGAAAT
GCCACGGCTATGGGCAGATTGTTTTAAAAAAGAGCTTTGACGGCGGCAAAACGTGGTCAAAACGTCTGCCTGTGCCACAA
AGCTTTTCAACCTCTCTTGAGGTTCCCACAATTTTCAAGACCTTCGATAAAGACGGCAACGAGCGCCTTATAATGTTCTC
GGGACTTTACCCCATAAGAATGAGCGTTTCTTACGATAACGGTGAAACGTTTTCGGAGCTGAAGCCCATAGGCGATTTCG
GCGGCGTTACCGCAATGGGCGACATAGCAGAGCTTTCGCCCGGCGAATACATAGCCGTTTTTCACGATGACGGCAGATTT
ATAAAGGGCGGCACGCACGAAAAAATAGAGGTTTTCGGAAGCGGCGAGGGCGAAAATGCTTATTCCGACTTTGTTCATAC
CTATTCTGACGACGGCGGCAAAACCTGGGGCGAGCCGCAGGCACACTGGATAAAAAGCGAAATCAATAAAGGCTCAAAGC
GCAAAAAGCTTTATGAAGCCTATGCCGGAAAGCCGTATTCTGACGGCAGATTTTATGTGTATGCTGTAAAAAGCCGCGAC
GGCGGCATAACGTGGGGAGAACCCGAAATTGTTTGCGCGCCGACGCCCGATATGCAGCTTTGCGAGCCTGCAATTGTGCG
CTCGCCCGACAAAAAAAGGCTTATAATGCTCCTTCGCGAAAACACGCACAAAAAGAATTCGTTTATGTTAATAAGCGACG
ATAACGCAAAAACGTGGAGTGAGCCGACAGAGCTTTGCGGCGCGCTTACAGGTGACAGACACTGCGCGCGCTATTTAAAA
GACGGCAGACTTTTCATTTCGTTTCGCGACACCTGCCGCAACTCGCCGACATGGGGCGATTGGGTTGCGTGGGTCGGTAC
GTTTGACGATATTGTAAACGGCAAAGAGGGGCAGTACAGGCTTCGCATAATGAAGAATTATTACAACGGCGACTGCGCTT
ACCCCGGAATAGAGATTTTGCCCGACGGCACTGTTGTTACAACAACCTACGGTCATTTTGACAACTGCGCTGACGAAGAA
AAACGCAAAAACGAAGCGTATGTTGTTTCTGTTCGCTTTAAAATTGATGACGCTGAAAAGCGCGGAACAATTCTTTGA
>igc_K01186_MH0262_GL0070655_2103465_unknown_unknown
ATGGGGATAGAGAAATTCAGCATCAGCAACGATCCGAAGTGGTATGAGGCGTGGCCGGACGTGGTTCGGACGGAATCGGG
AAAACTGATCTGTGTATTTTCCGAGTGCACGCACCACCGGGACCGGTCGTATACGCGGATCATGCTGACGGAATCGACGG
ACCGCGGACGCACATGGAGTGCGAAGCATCCGCTGACGGATGCGGGAACGGCGGAAAAGAAATTCTATTACAACTGTGCA
CGCATTGTCCGTCTTTCGGATGGGGTTCTGGCGGTCTCGGTGGACCGGATCCGGTTCGGAGGCAGGGAGGACAACCAGGA
TCTGGCGGAAGTCCTGCTCTATTTCTCCTTCGACGAAGGGAAAAGCTGGAGCGAAGCGGTGCAGACGCCACTGAAAGGGA
TTGTCCCGGACAAGCTGACGGAGCTGCCGGACGGACGGTGGCTTCTCTCCGCGCACACCCGTTCCTCGACAGGCCGCCTG
GCGCAGTTCCTGCATTATTCCGATGACCGGGGCTGCTCATGGAGCGAGAGGATCACGGTGGCGTCGGAACCGGAGTTCGA
TCTCTGCGAGGTCTCACTGCTCCCGATGGGAAATGGAACGGTGGCGGCATTCCTGCGGGAGAATTCCGGGCGCGGATGGG
AGTGCAAAAAGACCCTCTCGCACGACAACGGGGAAACCTGGGGACCGGTGATCGACTTTCCGATTCCCGGCTGTCACCGT
CCGACCGCCGGTTTTCTGAAGGACGGGGAAGTTCTCATCCCCTGCCGTTTTCTTCAGGGCGGTCTGCGCCGGAACGGCTC
CCAGACGCAGAATCTGTTTGCCTGTCTGACCGACCGGGAAGGAGTACTGGCCGGGAGTCGCGCCGAATCGGCGGTCCGGA
TTCTTCCGGTGGATTACGACCGCTCCCCGTTTGCCGACACCGGCTACTCGGGATGGGTCAATTTCCCGGACGGAGAAATT
TATATTGTCAACTACATCGTCGACGATGCGTGGAACAAGGCGCAAATTCGCGGCTATTCCCTCCGCATGGAAGATTTTCT
GCTTACACAGGAGGCCCTGTCATGA
>igc_K01186_MH0262_GL0125608_2027333_unknown_Metabolism
ATGAGCGAACCGAGGATTGGACGGATATTGAAGGATTTCGCGCCGGGCGCGGGCAATCCGCGAAACAGCGAGGGCGCGTT
TTTGAAGCGGAAGGACGGCACGCTGCTGTTCGTGTTCAGCCGCTTCGTCGGAGCCAGCGATCGCGATCATGCCACGGCGA
ACATTGCCGCGGTGCGTTCGTCCGACGGCGGCGAAACGTGGTCGGAGCCGGAGGATCTGTTTACGAGCGCCGGGCACGAG
GCGGTGAACATCATGAGCGTGTCGCTGATGCGCATGCGGAACGGCGACATTGGCTTGTTCTACCTCGTGCGCAAGACGTT
TTCGGACATGCGCATGATCCTCCGGCGCTCCGCGGACGAGGGGCGCACATGGAGCGACTTTACCGTGTGCATGCCGCGGC
AGGGCTACTTTGTGGTGAACAACGACCGCGCCGTGCGCCTGTCCACGGGGCGCATCGTGCTTCCGGCGGCGGAGCATGTG
GTGACGCGCGCGCCGGACGGCGGATTGTGCTATTCGCGCGCGCTGAGCACGTTCTTCCTGTCGGACGACGACGGGCGCAC
GTGGCGGGAAAGCTGCGAGATGGTCACACTGTCCGGCATCGCCTCACCGATCGGCCTGCAGGAGCCGGGCGTAGTGGAGC
TGAAAAACGGCATTTTACAGAGCTGGGCGCGCACAGACCTCGGCAGGCAATACCAGTTCAGCTCGCGCGACGGCGGCGAC
ACATGGTCGCCCGCCGTGCCCTCGCGCTTCTGGTCGCCGATTTCGCCGCTGTCCGTGAAGCGGCTGCCGGACGGAAGGCT
GTTTGCCGTGTGGAACCCGGTTCCGCAATATGAGACGCGCGCGGAAACGGGGAACGGGGGGCGGACTCCGCTGGTGTACG
CGCTGAGTGCGGACGAGGGTCGGAGCTGGACGCCCGCGCGCGCCATTGAGGATGATCCGTTCTGTGGCTACTGCTATACG
GCGATTTATGTCGAGGACGATCACGTGCTGCTGGCCTATTGCGCCGGAGACGCGCGCACGGACGGGCAGTGCCTGAACCG
GCTGCGGATTGTGCAAATCGATCAAGGCGAAATGGTGACAAAATAG
>igc_K01186_MH0262_GL0129553_5205685_unknown_Metabolism
ATGAAAAATTGGAAACTTATACAACAACGTCCCATTTTTGACCGAAATCAGACTTGGTTTCATGATTGCCATGCCAACAC
ACAGGTTTTGCTTCCCTCCGGCACACGTCTAGCGGTCTTTTGGGCCGGCACCAGCGAGGGAACTCCCGATCAGGCGATCT
GGCTGTCCCGCTGTAAAAACGGCATATGGTATAATCCCGTACGCATCAAGGCAATTTATCAACTTCCCCATTGGAATCCT
GTCTTAATGCTGGCTGGAAAGCGCGTTTACCTATTCTACAAAATCGGGTTAACCGTGCAAACCTGGTACACTATGGTCAG
CTATTCCGATGACGAAGGGTTGACCTGGTCGGAAAGTCAGGAGGCGGTTCCGGGAGATTATACTCCCCGTGCTTCCGTTC
GCAATAAAATTCTCCAGGCCAGCAACGGATGGTGGATTGCACCCACCTCCAGTGAAAACGGCACAGCGATGGACAGCTAT
GCGGACATTTCGCGGGACGGTGGGAAAACATGGGAAATACATAGCATTCCCATGCGTCATATCCCCGGT
>igc_K01186_MH0262_GL0132659_4482132_unknown_unknown
GTGAAAAAGCAGAAAAGCGATATTTCATCTATTTTTTTATCGGAAGGAGTTCTCTTCAAGCCGGGGATCAAATATGGGGC
CGGAAGGAAGAGAAAATGTTCTCTGCTTAAAAGATCAATTCTGTTCTCTGACAGCATTTTCAGGGGAGCCTTCCTTCTCC
GGCTTCTTTTTTTTCATTTCGACGAAATCAATCATAACGCCAGCGTAATCGGCGTCTTCGGAGAGGGACTGCAGATGCAG
ATAGCTGAGCTGTTCCGTGATTTGCCCTGTCAGAGAAATGCGGCCGTTCCCCAGAGGAGCTTCCCAGAGAAGCTGCCGGG
CAGGGAGGGAAAACTTCAGGATCAGGGTTCCGGTCCGTCCGGGAGAGAATGCCGCCTGATCTCCGATCCTTCCATCTCCG
GCGATCCGCAGGACAAAACCGGCATGGACGTGGACGATCGGGTCGGATGGATTGATCCAGCGGTCACAGAGGGAAATCTG
AAGACCTTTTGTTCCATCACGGAGCGTCAAGCACAGGGAAAGTTCGCCGCATCCTGCCGCAGGAAAATTCCAGACTGCGC
CCTCGCGGCAGGAATAGAGATCCGGATCCGGATGACAGCCGATCAGCAGAGATTCCCGCGGAGAGTTGTCCGG
>igc_K01186_MH0262_GL0137964_3504385_unknown_Metabolism
ATGAAAACAACCGTTCTTTCGGCGCACTCTGAATTTATTTATCCCGAATGCCTTGTCACAAAAAGCTGTCACGCTTCAAC
GGTGCTTCCGTTAAGCGGCGGCAATGTTGTTGCGGCGTGGTTCGGCGGCACAAAAGAGGGTGCGGACGATGTGAAAATCT
ATGTCTCCGTCCGCGAAAACGGCGTGTGGAGCGCGCCTTATTCCGTAAGCGCGCCCGAAAAACCGCTTCCTCACTGGAAC
CCCGTGCTGTTTTCACCCGAAGAGGGAAAGATTATTCTTTATTTCAAGTACGGCAAGCCCATTTCAAAATGGATTACATA
TTATGCCGTGTCGCTTGACGGCGGCAAGAGTTTTTGCGAAGCAAAGCCGCTTTTAAAAGATGATAACGACGGCGGCAGAG
GTCCCGTAAAAAACAAGCCCGTTATGTTGAAAGACGGCACTGTTCTTGCGCCCGCATCAAAAGAGCACAAAATAAACGGC
TGGAAGTGCTTTGTCGATATTTCAAAAGACGGCGGTTTTACATTTGAACACTCGAACTTTGTTTTAAGGCCGAAAAAGAA
CGGCAAAAGAGTCGATATGATTCAGCCCACGCTTTGGGAGGATGAAAACGGCGTTCATATGTTTGTCAGAACAAATGCCG
GCAGAATTTACCGAAGCGACAGCAAAACCGCGGGGAAAACGTGGTGCAAGGCGTATGAAACAGAGCTTTTAAACAACAAC
AGCGGAATAGACGCTGTTTCTCTTTCGGACGGCTCGCTTGTGCTTGTTTCAAACCCC
>igc_K01186_MH0262_GL0149611_1563689_unknown_unknown
ATGAGAACGATCGTGAAGAAATCCACCTTTGAGAAAATCCGGGAGCCGCAGATTGTCGGCAACCCCGGAACGCCGGCGCA
CATGGATCTGGTCAAGCTCGACAGCGGAGAAATCCGCCATTACGGAGTTCATATTTTTGAACATGAGGACGGAACACGGG
ATTTTGAATTTGTCATGAAGCAGAGTTTTGACTATGGTCTGAGCTGGGAGGAGACTCCCGTTCACTCCGAACATCCGGGT
CCCTCCGTCAAAAGCCCGTGGTCCGGGGAGTGGATCATTCTTCACTCGGTTGTCCGGCCGTCCTACCGGGAGCAGACGAT
TGCCCCCTGCCGGATTTATCCGGCGGTCCGCGCGCTCCCGGAAAACGGCGTTTGGTGTTTTCGCTCCGCGGAGGGACCGG
ACGGGCCGTTCACCCGAACGCGGATTCTGAAGGAGACTCCTCATATTCAGAGACTTCCGCTTCCATTAAAACAGCGAAAA
CGATGGATTGTTCCGGCAGAAGAGTGGATCGGACCCGTTCAGCATCCGGTTGTGCTTATTTCCGATGACGATGGTTTTTC
ATGGACAAAGCATGTTCTTCCGCCGGTTCCTCGAATGGAAAAAATCGCATGGCCGCACCGGGGGATGCGCTGGTCGCAAT
GCGGCTGTGAACCGGTGATTGCCGAACTCCCGGACGGACGCCTTCAGATGCTGGTCCGCACCCCCGCCGATTTTCACTAC
CAGTGTTTTTCAAGCGACGGCGGAGAGAGCTGGAGCCGGATGGAGCGCTCCCCTTTTTACAGTGTTGCGACCATGCCGAA
TCTTGTGACGCTTTCCGACGGACGTCTCCTTGCAGTCTGGAACAATACGACACCTCTTCCGGAGTTCGACCAGCGAATCC
ATCCGGATTGCACCGAAGATCTGGTGAAGGGAATCTGGGAAGATGTCTTCACCAACCGGGATGCTCTGCACGCCGCGATC
TCCGAAGACTGCGGCCGCACCTGGATCGGATTTCGGGAAATCGCGTTGAATCCGATCCGAAACGCCGTGGACTTCCGGAC
TGTCGGGGGATCTTACGCGTTGCACGACAAGAGCATCCACCAGAATCAGGTTCTGGAGCTTCCGGACAATAAAGTTCTGG
TCTCATACGGACAGCATCCGGTCTGTCAGGCGCTGATGATCTTCGACCTGGATTTTCTGTATGCGGACGGACGGAGAGAC
GATTTCCGTTCCGGTCTTTCCGCCTGG
>igc_K01186_MH0262_GL0152493_2343373_unknown_Lipid_Metabolism
ATGAAGCTGCTGAACACTGCGCTCATCGAGCGCGCCGGGGAAAACGGCTATCCGTTCTATCGGATTCCCGGCATCGTGGC
CACCGAAAAGGGCACGCTGCTCACCTGTTACGAAGCGCGCCACGGCGGCGACTGGGCCGTCATCGATCTGTACGTTCGCC
GCTCGACGGACGGCGGGCACACGTGGGAAGCGCGGCAGATGGTGCTTTCCGGCCAGAAAAAGAACACCACCAACAACCCG
GTGATGATCGTGGACGGCGCGCGCGTGCATCTGCTGTGCCTTGAAAACTACAAGCGCCTGTTCCACCGCGTGAGCGAGGA
CGACGGCCTTACGTGGTCGGAGCCCGAGGAAATCACGGATGCGCTGGAAGCGCGCCGCGCGGAGTATCCGTGGACGTGCG
CCGCCGTCGGCCCCGGCCACGGCCTGCGCCTGCCCGGCGGACGGCTGATCGCCGCGGTGTGGCTCGCGTCCAACCCCGGC
AACATTACCGCCCACGGCCCGTCCAAGATTTCCACGCTCTATTCCGACGACCACGGCAAAACGTGGACGCTGGGCGAAAT
CTTTGAGCCGGAAGGCTCCGTCAGCCCCAACGAAACCTGCGTCGCCGCGCTGTCGGACGGCCGCGTGATTCTGAACATCC
GCTCCCGCAAGCCGGACGGCGCGCCCTATACCGCGCCGCACTACCGCTATATCGCCATCAGCGCCGACGGTTCCGGAAAC
TGGGAAACGTGGCTGGAAAAGCAGCTGCCCGACCCCGCGTGCTGCGGCGGCATGTGCAACTTCCCCGGCGGCCTGCTGTT
TACCAACTGCGACAGCTACATCAGCCGCAGCAACCACACGCTGCGCAAGTCGACCGACGACGGAAGGACGTGGAGCGAAG
CGCTTCTGTACGACCCGCTGGCCGGCTATTCAGACTGCATCTATAACCCCGCGACCGGCACGGCGTTCGTCGCCTACGAG
CACGAGCGCGAGTCGGAGCTTCGCGTAAGCGAAATCGAATTATAA
>igc_K01186_MH0262_GL0152494_2006483_unknown_Lipid_Metabolism
ATGGAAAGGAAGGTCAACATGCGCAAGCTGCACACCTCGGTCGTGGAAGCCGCGTTTCAGGCGGGCTATCCGCTGTACCG
GATTCCCGGCATTGTGGCCACCGAAACGGGCGCGCTGCTGGTCGGCTATGAGGCGCGAAACACGCTGGCTTCGCGCGGTA
TGGGCGACTGGGCGGTGATCGACCTGTATGTGAAGCGCTCTGTCGACGGCGGCAGAACATGGCAGCCGCGAGTGAAGCTG
CTGGACGGTCTGGGCAAGAACACCACCAACAACCCCGTGTTCATCGTGGACGGCGGGCGGATTCATTTTATCGGCATGGA
AAACTACAAGCGCGCGTTTCATCGCGTGAGCAACGACGACGGGCTTACGTGGTCGGAGCCGGTGGAAATCACCTCTGCGT
TTGACGAGGCGCGCGGCCAGTACGACTGGACGGTCATCGCCGCCGGGCCGGGGCACGGCATGCGGCTTTCGAACGGACGG
CTGATCGTACCGGTGTGGTACACGCGCAACCTTGAAAACATCACCGCGCACAACCCTTCCGCCTGCGGCACGATCTATTC
GGACGACGGCGGGAAAACGTGGCACGCGGGCGACGTATTGAAGCCCGACTTCCTGATCGATCCCAACGAGAGCGCCGTGG
CGGAGCTTTCGGACGGGCGCGTGCTGATCAACATGCGCTCCGTGCGGCCGGGCAAGGCGTTTGCCGAGCACCGCGGCATT
CCGGAGGGCGAGCACTACCGCGCCGTGGCCGTATCGCAGGATGGCTCGACGAACTGGACGGACGCGCATTTTGATACAAA
CCTGCGCGACCCGGTGTGCGCCTCCGGGCTTGCGAACTGCCCCGGCGGCATCCTGTACAGCGGCTGCGATTCCGAGCGCT
CACGCACCTGTCTCACGCTGCGCTTTTCGCCCGACGACGGCGCGAGCTGGACGGACAGCCTGATGTACGAAACCCTTGGC
GGCTACAGCGACGTGTGCTATAATGCCAAAACGGGCACGGCGTTCGTGGCCTATGAATACGACGACTATCGGGATCTGCG
CGTCAGCGAAATCGCGCTGGACGCGTCCAATTCACAGGAGGACAATGTATGA
>igc_K01186_MH0264_GL0010520_754934_unknown_Lipid_Metabolism
ATGAAAAAAGAAACATTACTGCTGGGCGCGCTTTCACTTCTGTGCGCAGCCTGCCACACCGGAACAGATGCCATCAAAGC
AGACAGTCACTGCCCTACCGTCCCCATCCTGACCCATCGCGCCGCACACCCCGTATGCCAAGTGCAGTTGCACAGCCGTC
AGCCCGGAACGGCCTTCACGCTGGAACAAATCGACCTGTCGCTCAAGGGCACGACACGGCTGCAAGATATCAAGAGTCTC
AGACTATTCGCCGCAGACGCCCGCGGACGGATGGACACCTCCCGTCCACTCACCCCGCCCCTGCCACCGGCCCAAACCCT
GCACATACGTCCGGACAGTCTGCTTCGCGACACCGCCGCCACCCTGTGGATAGCCGTACAGCTGAACGACAGCGCCGACC
TCACCCACCGGTATGCCATCGCCTGCAAAAGTGTGCGTACCAGCAGCGGACGGGTGCAGTTGCCCAAACGGCAGGAAGCC
CCGCTGCGGGCAGGAGTAGCCGTGCGCCAACACGGTCAGGACGGAGTGCACACCTCGCGCATCCCCGGGCTGGCCACTTC
ACGGAAAGGAACGCTGCTCGCCATCTACGACGCCCGATATGAATCGGCCCGCGACCTGCAGGGACACATCGACATCTGCC
TGAACCGCAGCACCGACGGCGGCCGCACCTGGAAGCCCATGCAAGTGGTGCTCGATATGGGGCAATGGGGCGGACTGCCC
GAAAAATACAACGGAGTCAGCGATGCCAATATTCTCGTAGACGAAAAAACGGGCGACATCTATGTGGCCGGGCTCTGGAT
GCACGGAGTGCTCGACCCGCAAACGGGTAAATGGCAGGAAGGGCTCACGGAAAAAAGCAAACAATGGAACCACCAATGGC
GGAAAAACGGGTCGCAGCCCGGTTTCGGTGTAAAGGAAACTTCCCAGTTTCTCATCACCAAGAGCACCGACGACGGACTG
ACCTGGGGACCGCCGGTCAACATCACCCGCCAATGCAAACGGCCGGAATGGTGGCTCTACGCTCCGGCACCCGGCCACGG
CATCACACTGGCCGACGGCACTCTGGTCATTCCCACGCAGGGACGCGACCGCAACGGAACGCCGTTTTCCAACATCACCT
GGAGCAAAGACAACGGCCGCACCTGGACGGCCAGCCAGCCGGCCTGCGACAACGTCACCGAATGCATGGCCGCCGAACTC
TCCGACGGAACCATCATGCTGAACATGCGCGACAACCGTAACGGAAAGAAAAACCCGGAAAACGGCCGGCATGTCTGCAT
CACCGACAATCTGGGGGCCACCTGGACCGAACATTCCACCTCGCGCAAGGCTCTCATCGAACCGGTATGCATGGGCAGCC
TCCACCGTCACGACTACCATCGCAACGGAAAAAAGCACAGCCTGTTGCTCTTCGCCAATCCCGATTCGCGAACGGCCCGC
AACCGTATCACACTGAAGGTGAGCTACGATGACGGGAACACGTGGCCCGAAGAAAAGAAAATCCTGCTCGACGAATATGG
CGGTTTCGGTTATTCCTGCATCACGTCGGTCGACGAGAACACCATCGGCATCCTCTACGAAGGCAGCCAGTGCCAACTCA
TTTTCCAGCAGATTCCGCTCAGCGACCTGCTCCCCTGA
>igc_K01186_MH0264_GL0069365_80608_unknown_Lipid_Metabolism
ATGCATCTGAAACGTTTACTCTGCAGCCTGCTGCTGACAGCAGGCCTGCTTCCGCACCTGGAAGCCGCGGAACCCTTCCG
CACCACCACCGTTGAGAACGGGCAATTTGCCAAGGGTACCACCTGGTACACGCTGCGGATTGGCAAAAGCCAGCACTACC
TGTCCGACAACGCCGACCAGCCCTACATTGCGCTCCAGCGCACCCAGTCGGCCTACGACGATGCCGACCTGTGGTGCTTC
GTCGACAACGGCGACGCCGGCTATGCCCTCTACAACAAGCAGGCCGGCGCCGGAAAAGTGCTCGCCTCTTCCACCCGCAT
GGAAAGCATGGCCGGACAGGCCGGAACGGGCGGCACCACCTACCCGGTAATGTGCGAGGCCGGCAATCTGCCCGACGGCT
ATGTCGGCACCTGGGACTTCAGCGAGTCCACCAGCCTGCCCAATGTCGAAGGCTACTACATGTTGCTGCACGGCACTCCC
TATGCCGTCAACAACTTTGCCGAACTGGGCAAACTGGCCTTCTGGGCCGAAGGTAAAGGGGCCGGTTCCACGCTGACCTT
CAGCATTGCCGCCATCGACCTTGACATTCTGACCTCCACCGGCCAGTTCACGGCGAGCAACCCCTCGAAAACCTGGCATT
CCAACTGGACCAGCAGCGAACTGGAAGGTTTTTCGCTCAATTCGGGCCTCAACAACATGACCACCGAGGACGACTGCATC
GTGGGCTACGTGGGCAACGGCGGCAGCTGCACCTACACGCTACGCGCTCCCCAAGGCTACATTGTCGAAGGCTACAGCTT
CGATGCCGTCAACCACAACGGCGACGGCAGCTACAGCCTGACACTCACCGCAGGCACACAGACCGTAACGACCGGCACCG
AGCCGCAACACATCGAAGTGGAAGGACTCGAGGAGCCGCAGGCCGCCTTCGTCATCAAGGGAGGAAACAAAGGCGTCACC
TTCCGCAACTTCACCGTGCGCATCCGGCATTCACGGGTGGAGCCGGAGCCCTTCTTCCCCGTGTTCACCACGCCCACCAC
AGCCGCTATCCCCTACCGCATTCCGGCCATCGCCAAGGCCAGCAACGGTGACCTCATCGCCGTGGCCGACTACCGCCACA
GCCGCACAGACATCGGCATGGCCAACAAGGGCCGCATCGACCTCCACGCCCGCATCAGCGAGGACAACGGGCGCACCTGG
GGCGACATCTTCCCCATTGTGGAAGGCCAGGGAGCGGCATCGCCCGACTTCATGCACGTGGGATTCGGCGACCCCTGCAT
CGTGGCCGACCGTGAAAGCAGTGAAGTGCTCGTCATGAGCTGCGCCGGCAACGTTTCCTTCTTCAACGGCACACGCGACA
ACCATCAGAACATTGCCTGCTTCTACAGCAACGACAACGGACGCACCTGGAGCGACCCCGTGGACATCGCGGAAAGCATC
TACGCCCAGTTTGACAACTCACCCTACGGCCCCGTGCCCTCCATGTTCATCGCCTCCGGACGAATCATGCAAAGCGAAAC
CACCAAGGTGGGTGAATATTACCGGCTCTACTGCGTAGCGCTCGTGCGCGACGTCAAGGGTGCCTTCACCAACTTTGTGC
TCTATTCCGATGACTTCGGACACAACTGGACCGTACTTGGCGGCACCGACCGCGCTCCCATCCCCTCAGGCGGCGACGAA
CCGAAGGCTGAGGAACTGCCCGACGGCTCCATCCTCCTGAGTTCGCGCTGCAGCGGCGGCCGCTACTACAACATCTACAC
CTTCACCGACTCACGCACGGCCGAAGGCACCTGGGGCAAGATGGTCTTCTCGGGCGCCAGCAACAACGGCGTGACGGCGC
AGGGCAACAGCACCAACGGCGAAGTGCTTCTCGTTCCCGTGGTACGCCGCGCCGACCAGCAGCACATGTATCTGCTCCTG
CAGTCGCTCCCCTTCGGCAACGGGCGCACCAACGTGGGCATCTACTACAAGGAACTGGCCTCACTGGCCGACTTCGTATC
GCCCGACAGCATTGCCGCCAACTGGGACGGACGCCACCAGTCCAGTCAGCTCGGCTCGGCCTATTCCACCATGTGCCTGC
AGGCCGACTCGACCATCGGCTTCCTCTATGAGGAGGAAACCTACTGCGGAAGCGGCGGTGGCGGCTATTCCATCATCTAC
AAGAACTACAGCATCGAGCAGATTACCGACAGCCTTTACTCCTACTCCGCCGAAGCCGACCGCAACGCCATCACGGCCGC
CGGCATCGACAGCAAGACGGCTGCGCTGGAGGAAACCGACAAGCCCTACGTGGGCACCGTCATACCCGGCGGACTGCAGG
GCGTGGAAGAGGCACTCGAAGCCTACCGCAGCCAGCCCGACAAGGAGCACTACGAGGCGCTCAACCGCGCGCTGCGCGAC
GTGCCCCGCGTCAGGGTGGAAGCCGACCGCCTCTACCGTCTGCGCAACACCAACCGGGCCGGCGGAACGCTCTACATGGG
CGGCGGAACGACGGCCTACCGGGCCGCAGCCTCCAACCAGCAGACGGCCGATCAGCTGTTCCGGCTCGTACCGGCCGGCA
CCGACCACTGCTATTACATCCACAGCGTGAACTTTGAAAACTACCTCGGCCCGCTCGGCAACCTCGAAACGGAACCGGCC
ACGCTGACTTCAACCATCGGAGCCGGCATCTACCGCATCGAAGGCGCCAACAACGGCCAGAGCGAAGTGGTATGCACCAA
CAAGACCGGCTCCAACGGCGGCCTCCATCTGGCCGGCGACGGCGTACGCCTCGTGCCCTGGACCGACAGTGCCCCGGCCT
CCCTCTGGTATGTCGAGCCCGTCGACGAATATCTCCTGACGATGCCCGCCAGCGGCTACACCACGCTGTGCCTGCCCTTC
GGCGTCAGCCTGCCCGACGAGGTGGAAGCCTACACCACCGACGGACGCACGGAAATAGAGGGAGTGGAATGCGTTCTGCT
CCGGCCGCTGACTTCGCCCGTCGCACCGGGACAGCCCATGGTGGTGGCCGGCGAACCGGGACGCTATGCCTTCCCGCTGA
GCGGCGAAATGCCGGATGCCGAAGCCGGTGGCGATGAGGATGGCGGCACGACCGACCTCTTCCACGGCGTTTATTGCAGC
CGCAACGTGGCAGCCAGCGGACTCTACACCCTCAACAACGGCACCTTCCGCCGCCGCAGCGCCGCAACGGGCAATGTAGC
GGCCAACACGGCCTACTTCATCAGCGACAGCGAGGCAGCCACACTGCCCCTGACCACGACGGCGGGCGACCCCGTAGGCA
TCGGCAGCGTGGAGGCCGACGGCAAGGCGGTCCGCTTCTACGATCTGAACGGCCGGCCGGTGGAACGTCCCGCCCACGGC
ATCTTCGTCACTTCCGACGGCCGCAAGGTGCTCGTCAAGTAA
>igc_K01186_MH0264_GL0083466_212622_unknown_Lipid_Metabolism
ATGAAGAAAACAAAATGGATGCTCCTGGCGTTCCTGTTCTCCTGCATCGGAGGCTTGCATGCACAGGACTGGCAGGCACG
CAAGCAGGTACTTTTTGGTACCACAGACGGCAGCGTGCCTTATCGTATTCCCGCCATCGCCACAACGCATGACGGACATG
TTGTTGCCATCTCCGATTACCGGCCTGGTGGAGGTGATGTGGGACAGGGCGAGGTGGACATGCACATGCGCCGAAGCACT
GCTGCCGGCACCGCCTGGAATGGCAGCAGCTGGACGGAAGAGAAGAAAATTGCGGATGGCGATGGTGGCAACGGTTTCAA
TGCTGCCTTTGGCGATGCTGCGCTGGTGGCCGACCGGGAATCGGGCGATATGCTGATTATGTGTGCCGCGGGAAGTACTT
TTTATGGCTCTGCGGCAGGCTGGAGCGACTATTTTACGGCCCGACTGGTCAGTACGGATAACGGGGCCACATGGAGCAGC
CCCGAGGAGTGCAAAACTTCTTTTGTCGGCAGTTCAAATATTTTCAACAAGGAGGCATCAGCCGCATTCTTCGCTTCGGG
TCGTTTAGTGCAGTCGCGCACCGTGAAGGTGGGGAGTCATTACCGCATCTATGGTGCCTTACTGGTGAAGCATGGCGGAT
TGATTGGAGCTTCACATTACAATTACGTGGTCTATTCCGATGATTTCGGCGAAACCTGGAAAATGTTGGGCGATGGACCG
GCCTGTACGGTGGACGCCAACGAACCCAAGGTGGAAGAACTGCCCAATGGCGATGTGGTGCTAAGTTCGCGAATGTCCTC
GGGAGGTGGCAGAAACTTTAATGTGTTTCACTATGATGATTATACAATAGAAGATGCGGGCCATTGGGAAACAGCTGTGC
AGAGTACGGAGGTGTCTGATGGCTTGCACTTTGGCGCTAATAGTACGAATGGTGAAATCATGCTTTACGAAGGAGCCAAA
AATGCGTATGGCGATCCGATCACCTTGCTGTTCCAATCGGTGCCGACAGGAAGTGGGCGTTCGAATGTTTCCATCTATTA
TAAGGAAATAGAAAACAGAACCTATACACCGACCGAGATGGCGCAAGGCTGGAAATTAGGTCTTGAAGTAGACAATGGGA
ACTCTGCTTATTCTACAATGACTATTTTGCCTGATACTCGCGTTGGCTTTTTCTACGAAGGAAGTGGATATAAGAATGAT
GAAGGTTACTTAATGACTTTCCTGCCCTTGAATATTTCCGAGATAACCGGTGGGCTCTATTGGGGGCCGGAGGAAGAAAT
CGGAGGCGGGGAAGAAGTGGATGAAGCACTGCTGGAACAGGCCCGGATACTGGTGGCGCACCGTGGCGTAGGTTATCCTG
CGTATGATGCCGAGAGCCGTATAAACCTGGAAAAGCAGATTGGGCATCCCACCAATAACGTTGCTCTGGAGGCGGCCATC
ACCTCGTTTATCAATGAAACGGAAGAACTCGAATGGCCCGTGACCGGGGGCTGTTACCGCTTTGTCAACGTGATGAAGAA
CGGCGAGAGACGTTATTTCCAACTGACTCCGTCGGGACTGCAGCTGACAACGGAGGAAACGGAGGCTACCGCTTATGTAT
GTACCCGTTTGAGCGACGTGAAGTTCAACTTCCAGGCTTCGGATGATTCTTATCTGATTTGGAAGGGCGCAAGTAAGAAA
GAATGGTTCAAACCGCAGGGCTACAACGACAACAAGGGTTATCTGACTACGTATAAAAGTACCTATTGCGATTTGACGCT
TTCCAAGCTCGTGCCGGGCGGAAATGTTATGGGCGAAAATTCAGATTTGCTGGGCATGATTGCCGTGCAGGGCTGGCGCT
ATTCCCGTAACCAGGCAGCCTATTTCGTGTTGAAGGAGTTGGGCGGAAGCGATGCCGGATTTGATGCCGGTGATACACCT
TACTATAACGAAGCATATTCCTCAGCCTTCTTCCTTGAAGAGGTAGGAAGCGAAGTGACGGCGAAGCCTGCGGAAATCGA
CGGTAAGGAGTGGCAGTTGGCTACGTTCAGCGCGCCCTATGCGACAGTGGTGCCTCAGGGTGTGACAGCATATATTGTTG
CAGAGACAGCAGACGGAAAGGTATGGCTGCAGCCGGCTGTGCAGGAAGGTCAGGTGATTCCCGACCATACCGGAGTGGTG
CTGATTGCCGAGCAGGGCGCCTCTTTCGAGATGGAACCGGCTGCTGACGGCGCAACGGCTGTGGAGTTGGAGGGCAATCT
GCTGGGCCATTCGGCCGACGGACCGAAGGTGATGCTGGCCGAGGAGAATCCCTATATTCTGACGAATGGCAGCAACAGAT
TTGGTTTTTATCGGACTACTCCCGGTTCTGTGCTGCCGGCGCGAAAGGCTTATTTGCGGGCAACGGTAGAGCAGCAGTAT
TGCATGACAATGACTTTCAACGCACCTACCGGTGTTCCTGTGGTGCGGCCGGAAAATGCTGACGGCGGCCCCGTTTACGA
CTTGAGCGGACGTCGGGTATCTGAACCTCTTCGCCCCGGCATCTATATCCGCAACGGCAGGAAGTTTATCGTGAAATAG
>igc_K01186_MH0264_GL0096810_718236_unknown_Metabolism
ATGAAAAACACGGCCCTGCTCCTTCTGCTGACTTGGTTTTCCTTACCTACGACACCGCTCACGGCCGATAGCCGGCTCGA
CAGCGTATATGCCCCCGTCGTCGTGGGCATACCGCCCTGTGATGCCTACATCGGACTCTCACTGATGCCCGACGGCGAAA
TACGACACTACAATTACGGAGCACAGCCCGACCGGCCCACTCCCGGCTATCTTTCCAGCCGGGACCACGGTTTCAACTGG
AAACGCATGTCCCTGCCTCCCGAACTTCCCTATGCCGACCAGCGCTCACCCATCAGCGGTGAATATATCCGCCTGTTCTG
CACGGACAACGGGGTGTTTGCGCTACGCACCGAAGGCGGACTTGAAGGGGGACGCACCATTACCAGAATCGACAACCGGC
CGGGCATCATGAACAAGCCGCCCCTTTTCATCCGGGGAGGCAAACGCATCCTGTCGGGCGCCCACCGCACCGACCGCAGC
GGAGCCTACGTCTATTATTCCGATGACGACGGACGCACCTGGAAAGCCTCTGCACAGGTCACAGTCCCGCTCCACCGGAA
AGGCGGATGGCATCAGGGAGTCAGGTGGAACCATGGCGCTGTGGAGCCCACCATAGCGGAACTCGCCGACGGACGCCTTT
GGATGATTATGCGCACCTCGCAGGACCGGCACTACCAGTCGTTCTCCCACGACGGCGGCGCCACCTGGACTCCGGCCACG
CCCTCGCCCTTCTACGGCACCATCACCATGCCCACACTCTACCGCATGGCCGACGGCCGCCTGCTCTTCTTCTGGAGCAA
CACTACGCCACTGCCCGAACTGGCCCGTGCCGACGGCGTGTGGGAAGACGTCTTCACCAACCGCGACGCCGCACACGTGG
CCATATCGGCCGACGACGGACGCACCTGGAGCGGATTCCGCGAACTCCTGCTCAGCCCGGAGCGCAACAGCCACCACTAC
CAGGCACCGGCCGACAAGAGCGTGCATCAGGTGCAGGCTGTCGAAGTGGCGCCCGGAAAAATGCTGGTGGCGGTGGGACA
AAACCCGGAGTGCCGCCGCCTGCTGCTCTTCGACGTTAACTGGCTCAACGAGCCCCGGCGCTCATGTGACTTCACCAACG
GACTGGAAGACTGGTCGGCCTTCCGATATTATAAAGGCATCACCGGCCACTGTTGCTACAACCGGCAGGCCCAACCGCTG
CTTGTCCCTCATCCCGACCAGCCCGGACAACGGGTTCTCCGCCTGGGCTATACCCGAAACGACTCGCTGGTGCAGGACAA
TGACGGCGCCGTGTGGAACTTCCCGGCCGCCCGCAACGGCGAACTCATCATGCGCCTGCAAATTCCCGAAAAGGCGGCCC
GCGTCCACCTGATACTCAACGACCGCTGGTTCAATTCCACCGACAGTGTAGCCAGGCATGAATGCATGTACACCCTCCCG
CTCACCCGCAACCGCCTTCAGATTTCCGACAACGGCTGGCACCATCTGCGCATCCTCTGGCAGCAGAACCGACCGGCACA
ACTCTACGTCGATGGAAAAAAACAGGCCACACTGCCGGTGATATGCCCCACGGAACACGGGCCGTCCTATCTCCATCTGC
TCGGCGAACCGGTTCCGGCCGACGAAGGTGTACACATCGAATTTGTCGAAGCCGGAAAGGTGCTGCTCTGA
>igc_K01186_MH0265_GL0160094_49152_unknown_Metabolism
ATGGCGGGCTACGGCGGCTGCCGCCTGACAGTTGACAATTGCCAACCTATAAATGACATGACACAAATGAAAACATCTTC
CAGAATATTTTCTTTGATGGCCGCGCAGCTGCTGTGGCTGCAGGCCATGGCCGGCGTGGCCGTGGGCGGGCTGCTCACCG
AGGGCATGGAGAGCCCCCTGGGCCTCGACACGGCCACGCCGCGCTTCTCGTGGGCCATAACCTCGGATGGCGAGGGGGTG
ATACAGACGGCCTACCAGATAGAGGTGGCCTCCGACTCGGCGCTGCTTTGCCGCGGCGGGGCCGACCTGTGGCGCACGGG
CCGGGTGGAGTCGGCCCGCCAGCTGTGGGTGGGCTACGGCGGCCGCCGCCTGCGTAGCAACAGCCGCGGGTGGTGGCGTG
TGCGCGTGTTCACCAACCGCGGGGCGTCGGCATGGAGCCGCCCGCAGCAGTTTGGCATAGGCCTGCTGGGCGAGACCGCA
TGGCGCGGCCGCTGGATAGGGCTCGAACAGCTCATGCCCGGCGAGCGCCGCGGACTGCACACCCGCCTGGCCGCACGCTA
CCTGCGCCGCGAGTTCCGCCTCGGCGGCAAGCCCGTGAGGCGGGCCACGGCCTACGTTGCCGGCCTGGGACTCTACCGCC
TGTATGTCAACGGGCGCGAGGTGGGCGCGCGCGATGTGCTCAAGCCCGCGCCGTCAGACTACCGCAAGACTGTCTATTAC
AACGCCTACGACGTGACTGGCTGCCTTGACACGCTCACGGCCGTGGGCATAGTGCTGGGCAACGGCCGCTACTTCCCAAT
GCGGCAAGACAAGCCCTGGAAGACGCCCGTGTTCGGACTGCCCTCCTGTCGGGTGAACATCATCGTGGAATATGCCGACG
GCAGCACGCAGAGGCTGGTGAGCGACGAGAGCTGGAAGGTGACCGCCGCCGGCCCGATACGTGCCAACAACGAGTACGAC
GGCGAGGAATACGACGCCCGCATGGAGCTCGGCCGATGGACGATGCCCGGCTACGACGACTCCGGATGGGGCGCGGCCCG
GCGCTCTGCCGTGCCCACGGGCACACTGCGCGGCCAGATGACGCCCGCCATGGCGGCCCGTCCGTCGGGCAGGGCCCGTC
TGGCGGGTCGCACCAGGGGCGGCGTGGTGCTCGACTTCGGGCGCAACATGGCCGGGTGGGTGGCCTTCGTGCCGCGGGGC
AGGGCCGGCGACACCATCAGGGTGCGCTATGCCGAGAGGCTCAACGCCGACGGCACGCTCTACACGGCCAACCTGCGCGA
CGCCCGTTCGGAAGACATCTATGTGTGCTCGGGCCGCGACACGGCGCTGTGGCAGCCGTCGTTTGTTTACCACGGCTTCC
GCTATGTCGAGGTAGAGGGCATGGACGGCGTCGACCCCGGGGCGTTCACGGCCTACAGCGTGGCCGACAGGATGGGGCGG
CAGGGCACGTTTGCCTGTTCCGACTATACGCTCACGCGGGTGGTCGAGGCCGCCCGGAGGGGCATAGAGAGCAACTACAA
GGGCATGCCCGTCGACTGCCCGCAGCGCAACGAGCGCCAGCCGTGGCTCGGCGACCGCACGGCCGGGTCGCTCGGCGAGA
GCCGCCTGTTCGACTGCGGCCGCCTTTACGCCAAGTGGGTGCGCGACATCTGCGAGGCGCAACGCGAAGACGGGTGCATC
CCCGACGTGGCCCCGGCGTTCTGGAACTACTACACCGACGACGTGACGTGGCCCGCTGCACTGCCCATGGTGTGCGACAT
GCTGCTCGAGAGGCAGGCCGACACGCTGTCGGTGAGCCGGGCCTACCCGGCCATGGCGCGCTGGATGCGCCACATTGCCG
CCACTTACAGCCGCGACGGGCTGATAACCAAAGACAAGTATGGCGACTGGTGCGTGCCGCCCGAGTCGCCGCGGCTCATA
CACAGCAAAGACCCCGCCCGCCAGACCGACGGCACCCTCATTGCCACGGCCTACGCCATACGCTGCCTCGGGCTGCTCGA
GAAGTTTGCGCGACTGCAGGGCCTCGAGGCCGACGCGGCAGAGTGGGCCGCACGGCGCAGCGGCATGGCCGCGGCGTTCA
ACCGCCGCTTCCTCACCGCCAAGAGGGGCACGTCGGCCGTGCCGGGCCATCCGCTCTATCCCGACAGCGTGTTCTACGGC
AACAACACGGCCACTGCCAACATCCTGCCGCTGGCTTTCGGCATCGCACCCGACAGCCTGCGCGCCGAGATAGCCAAGAA
TGTGGTGGCCAACATCGTCACCGTCAACCGCGGGCGGATACCTACGGGCGTGATAGGCACGTCGTGGCTGCTGGGCACAC
TGACCGACAACGGCTTTGCCGACGTGGCCTGCATGCTGGCCACCAACCGCGATTACCCCTCGTGGGGCTACATGGTTGGG
CGCGGGGCGACCACAATCTGGGAGCTGTGGAACGGCGACACGGCCGACCCCGCCATGAACAGCGGCAACCACGTCATGCT
GCTCGGCGACCTGCTTGAGTGGTGCTTCGGCCGCCTGGCCGGCATAGGCATAGAGGCGGGAGGCTCGCACTACAGGTTTG
AGCTTGCCCGACAGCTGCTGGTGGACAGCGTGGCGGCCAGCTGCCCCACGCCCTACGGCACGGTGTCGAGCCGGTGGCGG
GTGGACGGCGGGCGCCTCGAGTGGACGGTAGAGGTGCCGTGCAACACAACGGCCGACGTGTGCCTGCCCGGAGGCGGCAC
AAGGCGGGTGGGCTCGGGGCGCCACCGTTTCAGCGTGGACTTGCCCACGGCGTCTGCCGCCATAGCCGGGGCTGAGTTCC
TGTACACCTCGGCTCCCTTTGCCGAGTGCCACGCGGCCACCATCGCCGAGACCCGCCGGGGCGACCTCGTGGCGGCATAC
TTCGGCGGCACGAAGGAGCGCAACCCCGACGTATGCATCTGGGTGAGCCGCAAGGAGAAGGGCTCCGACAGGTGGACGGA
GCCCGTGCTGGCGGCCGACGGGGTGTTTGAGCTTGGCTCGGCCGACGCGGAGCTGGCCGGGATTACAGACTCCACTACCG
ATGCCGCGGCCGGCCCCGTGCTGCCGGGCCACGGCGGCGGCGTGCTGAAACGCAAGGCTTGCTGGAACCCCGTGCTCTTC
GAGATGCCCGACGGCGAGCTCTGGCTCTTCTTCAAGATAGGCCTGCGCGTGGCCGACTGGACGGGCTGGGTGGTCAAGTC
GGCCGACGGGGGGCGCACGTGGGGCCGCCGCGAGCCGCTGCCCAAGGGCTTCCTCGGCCCTGTGAAGAACAAGCCCGTGA
TGGTGGGCGGGCGCCTCGTGTGCGGCTCGAGCACCGAGACGGGAGGCTGGAAGCTGCATTTCGAGATATACGACCCCGCC
ACCGGCGAGTGGACTTACGTGGGGCCGATAGCCGCCGACGAGGCCCCGCGCACCGAAGACACTTCCGACGTGAAGCCCAT
CGACTGCATACAGCCGTCGATACTGCGCCTGGCCGACGGGCGGCTGAAGGTGCTCTGCCGCACGCGCAACGGCCGCCTGG
CCACGTCGGAGAGCGCCGACGGAGGGCTTACGTGGAGCCGCGTGAGGCTGACCGACCTGCCCAACAACCAGTCGGGCACC
GACGCGGTGACGCTGGCCGACGGCCGCCACGTGCTGGTTTACAACGACTTTGCCACCCTGCCCGGCACCAAGAAAGGGCC
GCGCACGCCGCTCAGCGTGGCCATCAGCGCCGACGGCGAGCACTGGAGCCACCTGCTCACGCTCGAAGACAGCCCCGTGG
GCGAATATTCATACCCGGCCGTGATACAGGGCAGCGACGGCATGCTGCACTGCGTCTACACGTGGCGACGGCGGCGGGTG
GCCTACAGGCGCATCGACCCCGACGGCGTGCAGCCCGGGCGCAGCGCCTCGGTGGGTCGGCGGTGA
>igc_K01186_MH0267_GL0027901_751686_Bacteroides_Lipid_Metabolism
ATGAAAAGAAACCTGCTTTTATTATCGTCCATCCTTTTTTTGTGTGTCTGCGGAACCTTGCAGGCTATCGCATCGGATAC
TGTATTTGTACGTGAAACTCAGATTCCTATTTTGATTGAACGACAGGATAATGTGTTGTTTATGCTGCGTTTGAATGCCA
AAGAGAGTCGTAGTCTGGATGAAGTAGTTTTGAATTTTGGCAAAGATGTAAATCTGGCGGACATACAGTCCGTTAAGTTA
TATTATAGTGGTACGGAAGCCAGACAGAACTACGGTAAGAATTTCTTTGCTCCTGTATCTTATATTTCCAGCCATACGCC
GGGAAAGACACTGGTTGCGAATCCTTCTTATTCGATTAATAAGTCGCAAGTGGATAATCCGAAACAGAAAGTTACATTAA
AAGCTAATCAGAAACTTTTCCCCGGAGTAAACTATTTCTGGATTAGTTTGCAGATGAAGCCGGATGCTTCTTTGCTGGAT
AAGGTTTCGGCTAAGATTGCTGCGATTAAAGTTGATAACAAAGAAGCCCTTATGCATACAGTTTCACCGGAGAATATAGC
TCATAGGGTAGGAGTGGGCGTACGCCATGCCGGTGATGACGGTTCGGCAGCCTTCCGTATTCCGGGATTGGTGACCACCA
ATAAGGGCACATTGCTGGGAGTATATGATGTACGTTATAATAGCAGTGTCGATTTGCAGGAGCATGTGGATATAGGTTTG
AGCCGCAGTGTAGACGGTGGCAAAACTTGGGAGAAGATGCGTTTGCCTTTGGCTTTCGGCGAAACGGGTGATTTGCCTGC
TGCACAGAACGGTGTCGGCGACCCTTCGATTCTGGTGGATACCAAGACCAACACAGTATGGGTAGTGGCAGCCTGGACAC
ACGGAATGGGTAATCAGCGTGCCTGGTGGAGCTCATATCCGGGAATGGATATGAATCATACAGCCCAGTTGGTGTTGTCA
AAGAGTACGGACGACGGTAAAACGTGGTCTAAGCCCATCAATATAACAGAACAAGTGAAAGACCCTTCATGGTATTTCCT
TCTGCAAGGACCTGGACGCGGTATCACCATGCAGGACGGCACACTGGTATTCCCGATTCAGTTTATCGACTCTACCCGTA
TTCCGAATGCAGGAATCATGTATAGCAAAGACCGTGGCGAGACATGGAAAATCCATAACTACGCACGTACCAATACAACA
GAAGCCCAAGTGGCGGAAGTAGAGCCGGGCGTGTTGATGCTGAACATGAGAGATAACCGTGGCGGTAGCCGTGCAGTTTC
CACTACAAAGGATTTCGGCAAGACTTGGACAGAACACCCCTCTTCCCGCAAAGCTTTGCAGGAACCGGTTTGTATGGCAA
GTTTGATTAGTGTAAAAGCGAAAGACAATGCATTAAACAAGGATATTCTTTTATTCTCCAACCCGAATACGGTTAAAGGT
CGCCATCATATCACCATCAAGGCAAGTCTGGACGGAGGTGTCACCTGGCTGCCCGAACATCAGGTGATGTTGGACGAGGG
TGAAGGATGGGGATATTCTTGTCTGACTATGATTGATAAAGAGACGGTTGGCATACTGTATGAAAGTAGTGTAGCCCACA
TGACTTTCCAGGCTGTCCGGCTAAGGGATATAATAAAATAG
>igc_K01186_MH0267_GL0137002_50748_unknown_Metabolism
ATGAATAAAAGAATATTTATATTATCTATATTTTCTCTCCTGTTCTTTGCGGGTTCGCTATATGCAGCCATTGGCGTAGC
CGACCTGCGGACAGAGCAGTTGAAGAATCCATTAGGTATTGACACGCGCCAGCCCCGACTAGGTTGGCGCATCGAATCGG
ATGAACAGAATGTGGTACAAACAGCGTATCACATTCTTGTCGCATCTTCCCCCGAGCTATTGGCACAGGGAAAAGGCGAT
TGTTGGGATTCGGGAAAAGTAGAAACGGATGCATCCCAATGGATTACTTACCGGGGAAAATCATTAAAACGCAATGCCCC
CTACTACTGGAAAGTGAAAGTATATACCAACAAAGGTGAAGCAGACTGGAGCACTCCGGCTTTTTGGACTATGGGATTGC
TCAACGAAGCAGACTGGCAAGGTCAGTGGATTGGTTTGGATCGTGCCGCTCCCGGTGATAGTGAAACCCAATGGAGCCGC
CTGGCAGCCCGTTATCTTCGCAAAGAATTTGCTTTGAATAAGGAAGTGAAACGCGCAACGATACACATTGCCGGAATGGG
ACTTTACGAATTGTTTATCAACGGACAGCGTATCGGCGAACAGGTATTGGCGCCCGCTCCTACCGACTACCGGAAAACAC
TCCTGTATAATACCTACGATGTCACTTCACAACTTCAAAAAGAGAACGCAATAGGCGTTACCCTGGGCAATGGACGCTTC
TATACCATGCGTCAGAATTATAAACCGTACAAGATACCGACATTCGGTTATCCCAAACTCCGGCTGAACCTGATTGTGGA
ATATACGGACGGCAGCAAAGAAACGGTTTCCACAAATACTTCGTGGAAACTGACTACCGAAGGTCCCATTCGCAGCAACA
ACGAATATGACGGTGAAGAGTATGATGCCCGCAAGGAACTGGGAAACTGGACACAAAACGGATACGATGACAAGAATTGG
ATGCCTGCCCAGCGCGTAAGTATTCCTTCGGGAACATTGCGCGCCCAAATGATGCCGGGAATGAAAGTCATGGATACGTT
GAAACCCGCTTCTATCAAAAAGCTTGGTGACAAATACATTCTGGACTTTGGCCAGAATATGGCAGGTTGGGTACGTTTCC
GCATTAAGGGACAAGCTGGTGACAGTATTCGTCTCCGCTTCGCGGAAACTTTGCAAGCTAATGGGGAACTCTTTACCAGG
AATTTGCGTGATGCACGTTCTACAGATGTATATATTATAAGCGGACACGAAGCAAAAGATGCCACTTGGGCACCCCGTTT
TATTTATCATGGTTTCCGTTATGTAGAAGTTGACGGTTATCCGGGCGCGAAAGCTGAGGATTTTGTAGCCGAAGTAGTGG
AAGATGAAATGGAACGTACAGGTTCCTTCAGTTGTTCCGACGAGACTTTGAACAAGATTGTCCGTAATGCGTTTTGGGGT
ATCCGGAGCAATTATAAAGGCATGCCGGTAGATTGCCCCCAACGCAATGAACGCCAACCCTGGCTAGGTGATCGCACCAT
GGGATGCTGGGGAGAAAGTATGCTGTTCGATAATCATGCCATGTACACCAAATGGGCACGTGACATCTGCGAAGCACAAC
GTGAGGATGGTTGTATCCCTGACGTAGCTCCGGCTTATTGGAACTATTACTCGGATAATGTGACCTGGCCTACTGCCCTG
CCTATGGCTTGCGATATGCTTTTCACCAATTTCGGAGACAAACGCCCGATAGAAGAGAACTATCCGGCTATCAAGAAATG
GGTGTCCCATATTCGTGAATACTACATGACAGAGGATTACATTATCACCAAAGACAAATATGGTGACTGGTGTGTTCCGC
CCGAATCATTGGAACTCATCCACAGCAAAGACCCTTCCCGCAAAACGGACGGTTCACTAATCGCCACAGCTTATTATCTG
AAAGTGTTGCAACTGATGCATCGTTTTGCAAGCCTGCAAGGATTGAAGAATGATGCAGAGGAATGGGAAGACTTGGAACA
TCGCATGAAAGACGCGTTCAATACCCGCTTCCTGCATATAAAAGAAGGAACTTCCCTTGTGCCGGGGCATACACTATACC
CGGACAGCATCTACTATGGCAATAATACAGTTACTGCCAATATCCTACCGCTTGCTTTCGGTCTGGTTCCTAAAAACTAT
ATCAAAGAAGTAGCTAAAAATGCCGTAACTTCCATTATTACAACCAACAAAGGACATATCAGTACCGGAGTAATCGGTGT
ACAGTGGCTGTTGCGTGAATTAAGCCGTCGCGGTCATGCCGATGTGGCTTACTTGCTTGCCACCAACAAGACATATCCTT
CCTGGGGATATATGGTTGAAAAGGGTGCTACTACCATTTGGGAGTTATGGAACGGTGATACGGCAAATCCCGAAATGAAC
AGTGGAAACCATGTGATGCTCTTAGGCGACTTATTGCCCTGGTGCTTCAATAATCTGGCAGGTATCCGTGCCGACCGTTG
GAAATCCGGTTATAAACATATTGTCTTTCAGCCGGCTTTTGAAGTCCAGGAACTAAGCAATGTAGACGCATCCTATATGA
GCATCTACGGAAAGATAACCAGCCGATGGAGCAAAACACCCACACATCTCGAATGGGACATTGAACTTCCCGCCAATACA
ACGGGCGAAGTACATCTACCGGATGGACGAAAAGAGAAGATAGGTTCGGGAAAGTATCATTTCAGTGTAGATATACCTAC
TAAAAGTAGCGCTATCATAAGTGACGAGTTTCTATATGAAAAAGCTTCTTTCCCCGAATGTCATGGAGCTACCATTGTAG
AGATGAAGAACGGTGACCTTGTAGCCTCTTTCTTTGGCGGGACAAAAGAACGTAATCCCGACTGTTGTATCTGGGTATGC
CGCAAACCGAAAGGCGTTAAAGAGTGGACTGCTCCCCAACTTGCCGCTGACGGGGTATTTTCACTCAAAGATTCACAGGC
TGTCTTGGCGGGAATTGATTCTACCTGTACACCAGTAAAGGATGCAAAGGGAAAATTGATTGCCCGTCGGAAAGCCTGCT
GGAATCCGGTACTTTTTCAAGTTCCCGGTGGTGATTTGATTCTGTTCTACAAAATAGGTCTGAAAGTAAGCGACTGGACA
GGATGGTTGGTTCGTTCACGTGACGGTGGAAAGACATGGAGCAAACGTGAACCTCTGCCGAAAGATTTTCTAGGCCCTAT
CAAGAATAAGCCGGAATATATCAACGGACGTATTATCTGCCCTTCCAGTACGGAAGGCAGTAATGGCTGGCGTGCTCACT
TTGAGATTTCCGATGATAAGGGTAAGACCTGGAAGATGGTAGGCCCGTTGGATGCAGAATTATCCGTACCTACTCAAAAC
CGTAAAAAAGGGGGGATAAATACAGATGACCAGGAAGGTGGAGAAGCTATCAAGGGAGAAGGCGAAAAACCGATTTATGC
CATACAACCCAGTATTCTGAAACATAAGGACGGAAGATTGCAAGTACTTTGCCGTACACGCAACGCACAGATGGCGACTG
CTTGGAGTAGCGATAACGGAGATACGTGGAGCAAAGTTACATTGCTGGATGTTCCGAATAATAATTCAGGGACGGATGCT
GTGACTATGAAGGACGGCAGACATGTGCTTATCTATAACAACTTCTCTACGCTACCCGGAACTCCGAAAGGACCTCGTAC
TCCGCTTTGCATAGGCGTATCGGAAGATGGAATCAGTTGGAAGCCTGTTCTCACATTGGAAGATAGTCCGATCAGCCAAT
ATTCTTATCCCAGCATTATTCAGGGTAAGGATGGGAAATTACATGCTGTTTATACCTGGCGCCGCCAACGAATCAAATAT
GCAGAAATAGATCCGGCTAAGTTTTAA
>igc_K01186_MH0267_GL0186358_1943098_unknown_Lipid_Metabolism
ATGAAAGGAGAAGCGCAGTCAAATACTAAAAACACTTTTTCTGAGTTTCCTAAATACACCGTGTTTTCTGCAGGGGATGA
TAATGTGAATAGTTATCGTATTCCTTCATTATTGACAGCTAAAGATGGCTCTTTGCTTGTGTTTTGTGAAGCGCGTAGAG
AAAGTTGGCAAGATAAAAGTCGTACAGATATAGTAGTAAAGCGTAGTACAGATAATGGTCAGACATGGTCGGTCATGCAA
GATTTGACAAAAGGAACTACCGGAGCTTATATGGATCCAACCCCTATTTTAGATTCAAGCACTGGCAAGGTTTTTCTTTT
TACGACTTTCTGGCCGACAGATGACCATTCAGGAGCTAATAATCGTGCCATTCTTATTACTTCGGATGATAATGGTCAGT
CTTGGTCTGCTCCAGCTGATGTTACTGCATCTTTGATACCTGATGGACGCTATATATATGGTTTTGGTCCGGGAGCAGGA
TTACAGATGGTAGGTGAGAAGTACAGTGGACGTTTAATTTTGCCGGCCCGTATTTCTGATACAGAAAGAAAAATAGCACA
TGATGTTGCTATTTTCTCAGACAATCATGGTGAAACGTGGACAGTAGGAGGGAATGGAGATACAGATAATGAGTTTCAGA
TTGCAGAATCTCCTAATGGAGTTTTAGTGTATAATGCTCGGGTATCAGGTGCACGTATGGTAGCATATAGCAAAGACGGA
GGCATGACTTGGAGTAAAGCAGTGAAAGATCCGACTCTGCCTGGCGTGTCTAAAGGCTGCCAAGCTAGTGTGCTAGGGAA
AGGTGCACATCTTTATTTCTCTGGAATAAAGGGAATTCCGGAAACTCCAGAATATGACGAAAGAGCTGGGTTGACTTTAT
ATAAAAGTTGTAATGGCGGAAAAACTTGGAATGATAGTCTGCTTTTGTATGACAAAGCTTCCGGATATAGCTGTATGGCT
TTGTTACCGGACGAACGAATGGCTATAATCTTTGAAACAGCAGATACACAATCGTTTACTCGTAAATCGTTACCTAATAT
AAAACCTCTTAAACGACCGGCTGACTGGCTAAAGCTAGATTTAATTTTAGTGCCTATTATTAATCTTTAA
>igc_K01186_MH0267_GL0191599_751691_Bacteroides_Lipid_Metabolism
ATGAAAGTAAGTAAGAAAATATTTATCATATTTTCGATGATTTTGCTATGGATACCGGATATATCTTTGGGTAAAGATAT
AAGGTTCGAACTGGAAAGGCCTGTCATCCCTGTTTTGGTCAAGAAGCAGATTAATCCGACTATTAAGGCAACTTTGATTC
AAACAGGCAGCCGTCCTTACACTATCCGGCAGATTGATGTCGATTTGCAAGGAAGTACGGACTTGTCTGATATCCTTTCT
GTTGCGGTATATGGAACTCATAAAAACGGGCTGATAGATGAATCCCGTCTGATATGTAAACCGATGCCCGCTGCACGGAA
GATATCTTTTACAGATAATATACAAGTGAAAGATGATTCCTTGTCGTTTTGGATAGCAGTGACATTGAAGGATACGGTTT
CATTGACACACCGCATTAGTGTGAATTGCAGCCGGATAAAAACCAGTCGGGGAGAACTGAAAGTCTCGAATAAGGAGGCT
ATCCCCCTAAGAGTGGGAGTGGCATTAAGACAGAAAGGACAGGATGGTATTGTTTCTTCACGTATTCCGGGATTGGCTAC
CAGTAACAACGGAACTCTGCTGGCTATATTTGATGCCCGTTATGATTTGACTCGCGATTTGCAGGGAAACATAGATATCG
CTCTTCATCGTAGCTTTGACAAAGGACTGACATGGCAACCCATCCAGACGGTGTTGGATATGGGAGAATGGGGAGGACTG
CCGCAAAAGTTTAATGGAGTGAGTGATGCGTGCATCCTTGTGGATAAACACACAAATGATATTTATATAGCCGGATTGTG
GATGCACGGTGCATTGGATGATAATGGCAAGTGGATAGAGGGCTTGAATGAAAACAGTACTTACTGGATACACCAGTGGC
GAAAGAAAGGCTCGCAACCCGGAACTGGTCTGAAAGAGACCTGTCAGTTCCTGATAACTAAAAGCACGGATGACGGACTG
ACATGGAGCTTCCCTGATAATATAACTGGTAAGACCAAACGCCCAGAATGGTGGTTGTTTGCTCCGGCTCCCGGACAAGG
AATAACACTGGAGGATGGTACTCTGGTCTTTCCTACACAAGGACGTGATGATAAAGGAGCAGCATTCTCCAATATTACAT
ATAGTAAAGACCACGGAAAGACATGGACAACCAGCAATCCGGCTTATTCGAATGTGACGGAATGTAATGCAGCCCAATTA
AGTGACGGTACTGTAATGCTGAATATGCGCGATAACAGAAACCGGGGTAATAAAGAAGTGAATGGCCGGAGAATCTGTAC
GACGACAGACTTGGGCGAAACATGGACAGAGCATCCCACGTCACGGAAAGCATTGGTGGAACCGACGTGTATGGCAAGTT
TACATCGCCATGATTATACTGTGGATGGAGAAAAGAAAAGCATACTATTATTTGCCAATCCCAGTGATTATAAGACACGG
GATAAATTGACTTTGAAAGTTAGTTTTGACGACGGACTGACATGGCCTGAGAAATACTGGATTCTGTTTGACCAATATCG
TAGTGCCGGTTATTCCAGCATCACTTCAATAGATGAAAATTCAATAGGGATATTATATGAAAGCAGTCAGGCAAATATGG
CTTTTATTAAAATTGATTTGGCAGAAATTTTAAATAGGTAG
>igc_K01186_MH0268_GL0101916_412502_Akkermansia_Lipid_Metabolism
ATGCGTTTATCTTTGAATACATTAACAGGAATTTCCCTTCTTTGCGCCTTGGGGCTGTCTGTTCCCTCAGCCCTTGGCAC
GGAAAGCTTTGAGCAGGCCAAACAAGGCAGGTTCACGTCCCTTTCCACCAAATACGGCCCCATGTCCTGCGGGGACGGCG
TGGCGGAAATCGGGAGAGGCGGGAAATCCGGAAAATCTTCCCTGAGGATGTTTGGCGGACAGGATGCCGAATTGAAACTG
GATTTGAAGGATACGCCTTCCAGAGAAGTCCGGTTGTCTGCCTGGGCGGAGCGATGGACCGGGCAGGCCCCTTTTGAATT
TTCCATTGTGGCGATAGGACCGCAGGGAGAAAAGAAGATTTATGACGGCAAGGATATCAGGACGGGCGGGTTTCACACCA
AGATAGAAGCCAGTGTTCCCGCCGGAACGCGTTCCCTGTTGTTCAGGCTTACTTCTCCGGAGAATAAGGGAATGAAGCTG
GACGATTTGTTCATTGTTCCCTGTATTCCCATGAAGGTGAATCCGCAGGTGGAGATGGCCTCTTCCGCCTATCCGGTGAT
GGTGCGTATTCCGTGCAGTCCTGTTCTTTCCCTGAAAGTCCGGACGGACGGCTGCCTTAATCCTCAGTTCCTGACTGCCG
TCAATCTGGATTTTACGGGTACGACGAAGCTTTCCGATATTGAATCCGTGACTGTCATACGGGGGGAAGAGGAGCCCCTC
ATTCATCATGGGGAAGAGCCGTTCCCGAAAGACTTTTCCCAGGTTTTTGGTACGGTAAAGCTTTCCGGTTCCACCAAACC
TCAGATTTCTGTGAAAGGGAAAATGGAGCTGGAGCCCGGAGACAATTACCTGTGGGCCTGCGTGACGATGAAAGAGGGAG
CCTCCCTGGACGGAAGGGTGGCGGTGCGTCCGGCCAGCATTGTGGCGGGCAATAAACTGATGAAGGTTGTCAATGCGGCT
CCCGTAGCGCAGCGCATCGGCGTGGCCGTAGTCAGGCATGGGGATTTCAAATCAAAATTTTACCGTATTCCCGGACTGGC
CCGTTCCAGGAAGGGAACCCTGCTGGCCGTGTACGATATCCGGTACAACCATTCCGGAGACCTTCCGGCCAATATTGATG
TGGGCGTAAGCCGTTCCACGGACGGAGGCCGTACCTGGTCTGATGTCAAGATCGCCATTGATGATTCCAAGATTGCCCCC
TCTCTGGGGGCTACCAGGGGCGTAGGGGATCCGGCCATTCTGGTGGATGAAAAGACGGGGCGCATTTGGGTGGCCGCCAT
ATGGAGCCACAGGCATTCCATCTGGGGCAGCAAATCCGGAGACAATTCCCCGGAGGCTTGCGGACAGCTGGTGCTGGCCT
ACAGCGATGACGATGGCCTGACCTGGTCCAAGCCGATCAACATCACGGAACAGACCAAAAACAAGGACTGGCGCATTTTG
TTCAATGGCCCCGGCAACGGCATTTGCATGAAAGACGGCACGCTGGTTTTCGCAGCCCAGTACTGGGACGGCAAGGGAGT
GCCGTGGTCCACTATTGTTTATTCCAAAGACCGGGGAAAAAACTGGCACTGCGGCACGGGCGTCAACCAGCAGACGACGG
AAGCCCAGGTGATTGAGTTGGAAGACGGCTCCATCATGATCAACGCCCGATGCAACTGGGGAGGTTCCCGCATCGTGGGC
ATTACGAAGGACCTGGGCCAAACCTGGGAAAAACACCCCACCAACCGCACTTCCCAGTTGAAGGAGCCGGTCTGCCAGGG
CAGCCTGCTTGCCGTGGACGGCGTACCGGGGGCGGGCAGAGTGGTTCTGTTTTCCAATCCCAACACCACATCCGGACGTT
CCCACATGACGCTGAAAGCTTCTACTAATGACGCCGGTTCATGGCCGGAGGACAAATGGCTCCTTTACGATGCCCGCAAA
GGCTGGGGGTATTCCTGCCTGGCGCCAGTAGACAAGAACCATGTGGGCGTGCTGTACGAATCCCAGGGGGCGCTGAATTT
CCTGAAAATTCCCTACAAGGATGTTCTTAACGCAAAAAATGCGCGCTGA
>igc_K01186_MH0271_GL0093591_1772832_Faecalibacterium_Metabolism
ATGACCTATGCAAAACTGCCCGGCCTGACTTGGGACGGCACCGTGTACGAGAACGAGGAGATGGGCACGCTGGAAGCCCT
GCTGCCCACCGGCGGCTGGCCCACCGCCCACGCACCTGCCATGGTGGAGCTGCCCAACGGTGACCTGCTCTGCTGCTGGT
TCGCCGGTACTTATGAGGGCAGCGCAGATGTGCACATCATCTGCTCAGTGCTGCCGCATGACGGAACCAAGTGGCTGGAG
CCGGTGGATATCTCCGGCGACCCCACCCGCAGCGAGCAGAACCCCTCGCTGTTCTACGGCCCGGACAACGCCGTGTGGGC
GATGTACACCGCCCAGCTGGACCGTGTAGAGGGCAAGGACAACATGCAGTTCACCGCTGTGGTGCGCTGCCAAAAGAGCA
CCGACGGCGGCAAAACATGGGGCGCTTACACCACCGTGTTCCCGGAGGAAGGCACCTTCTGCCGTCAGCCCATTCAGGTG
CTGTCCAACGGCCGCTGGATCTTTGCCAACTGGCTGTGCACCGACTCTGCCGAGGGTCTTTCCGGCGACCCCACCGCCTT
CCGCATCTCGGACGACGAGGGCAAAACTTGGCGCATGGTCATGATGCCCGGCAGCAACGGCCATGTCCATGCCAATGTCA
TTGAGCTGGAGCCGGGGCATCTGGTGGCCTTTATGCGCAACCGCGAGGCCTACCGCATCCACCGCAGCGAGTCCTTTGAC
TGGGGCGAGACTTGGAGCGTGCCCGCACCCACCCCGCTGCCCAACAACAACTCCAGCATCAGCGCGGTCAAGCTGCAGAG
CGGCCGCATCGCCATTGCCTATAACCCCACCTGCACCCCGACCCCTCAGCCGGGCAAAGCTGCATGGCCCGGCCTGCGCT
GCCCGGTGGCTGTGGCCCTCTCTGAGGACGGCGGCAAGACCTTCCCGATGATCCGCTGGATGGAGCGCGGCGAGGGCTTC
ATGGGGGACGAGAATAAGACCAATAATAAGCAGTACGAGTATCCCTACCTGATGCAGAGCCGCGATGGTGCCATGCACTT
GACCTACGCGGCCCGCACCCGTCAGGGCATCAAATACATCCGCTTCCGTGAAGAAGATGTCATGGGCGCGAAGCGCGAGA
CGGTGGGGCTGTACAACCCCACCGCCGCCCAGACCCGCTGA
>igc_K01186_MH0272_GL0090426_1831158_unknown_Lipid_Metabolism
ATGACTTTGCCTTTGTTCCTGTCATGCTCCGGCAGTGTGTCAGAACAGGAGCCAGAGGAACCGGCTCTTGTTCCAGTCAA
GGTCAATGTGAATCCTTTGCCGGAATACAGCGTAAGCAATCTGGACTTCGCTATGATGTGTGGTGGCGTAGCACATACGC
AAGGGAAACGGCTGTGGGCGTTCTGGACGGCCGGAGGGGACAGCGGCAAGGCTTTCACCGTCTTGATGCATAGTGATGAT
GACGGTGCGTCATGGAGTGATGTGGACGTGGTTTTGGATGCTCATGAACCTGGCAGGGAATGCAAAACGATGGGTGGATG
CCTTTGGACTGATCCGGAAGGGCGGTTATGGGCGTTTTACGGGCAGTCTATGTCCTACTTTGACGGCAGGAGCGGCACTT
GGTACATTCGATGCGACAATCCAGATTCTGACCGGCCGGTATGGTCTGATCCTAAGCGAATATGGCATGGTTCGGCGACA
AACACGCCGATAGTTCTCCGGGACGGCAAATGGTTGTTGCCAGTCACATTAGGCGATGGTGGAGGCCGATTCCCGGATCT
TGACCGTTTCAGAGGAGCTGATGTGTTGATTTCCACCGACAGAGGCAAGACTTGGGAATATTCAGGAGGAGTTCGGTTTC
CACATCCCGACTACAACGAGCATTGCATTGTGGAACTTTCTGACGGTCGTGTCTGGATGACAGCGAGGACAAGCGAAGGA
ATATGGCAGAGTTTCTCCTCGGATGAGGGGCGTACTTGGACAATGCCTTCCAAGTGTTTGAATCATAATCGATCCAGGCA
TCTGATTATGAAACTTGAGTCAGGACACTTGATGCTGGTCAAGCATGGCGCTCCGGATGAGAATCCAGAAAAACGTGTCC
GCTTGACGGCATACGTTTCCGAAGATGAAGGAAAAACATGGAATGGTGGTTTGGTTCTGGATGAGAGGAAAAATGCCGCT
TATCCATACGGATGCCAGGCTGCAGACGGCACGATCTACATTGTCTATGACAGGAATCGTGACAATTACGGAGAGATACT
GATGGCTCGGATAACAGAGAAATCGATAAAAGAAAACAGTCAGCGACCTGAAGATGGTTTGAGGCTGATTGTTACGAAGG
TAGGGAAAAAACAACAGAAATAA
>igc_K01186_MH0274_GL0011990_1626420_unknown_Lipid_Metabolism
ATGCAAAAAGAATCTTTAATGAAAATCAATCGACATATCCATCAATGCCTTTTCTTAGGCGCATCTCTCCTATTCGCCTC
CTGTTCTCAACAAGAAACAAATCAAGAGACAGTTGTATTTTCATCCGGTGAGGACGGTTATAAGAGTTACAGAATCCCAG
CCATCATTCAACTTCCAAAAGGTGACCTTTTGGCGTTTTGTGAAGGGCGAGTAGATGGAGCCGGAGATTTCGGAAACATT
CAAATTGTTATGAAAAGAAGTCATGACAATGGAAAAAAATGGAGCGCAATCCAGACTGTAGCAAGCAACGGAACATTGCA
GGTCAGCAATCCTGCTCCAGTGTTTGACACGATGGATCCCGACTACCCGGACGGACGAATTTTCTTGTTTTACAACACAG
GCAATGTCAGTGAACCGGAAGTGTTGAAAGGTAATGGATTTAAACAATGTTGGTATGTTTCATCAAGCGACAAAGGACAA
TCTTGGTCGGATCCGGTAGAAATCACAAAAGATGTCTTCCTTGCCAATCGGCCGGATATCGATTCACTCTATAATCATCC
GGAAGATTGGCGCTATTATGCAAATACTCCGGGACATGCCATCCAATTGCAGGAAGGCGAGCACAAAGGAAGAATCTATG
TGGCTGCCAACCATTCATACGGTGACCCGCAACCGAACGGGAAACATTACATCGCCCACGGTTTTTATACCGACAATCAT
GGGAAGAGTTTCTCGCTTAGCAACAACATTGATTATCCGGGAAGCAATGAGTCAATGGCAGTCGAATTGTCAAACGGCAC
TCTGATGATGAATAGCCGTAACCAGCAGGGAAACAAGAAAGCACGCATTGTCACACTGAGCCATGATGGTGGAACAACTT
GGGAAAAGCCGACATTCGACACGACATTGATTGACCCGGTATGCCAAGGCAGTATTGTTGCGCTCGGCGAAAAGGACGGG
AAAAGCATCATTGCTTTCTGTAACAATGCGGACACATTGAACCGCAACAACTTGACTTTGCGCATCAGCTATGACAACGG
ACAAAATTGGAGCAAGAGCTATTTGATTTACGGAAACGATTCATTGCCGGAAAAGAACGATTATTCAGCCTATTCGGATA
TTACATTGACTAATGAAGGCAAAGTGGGCATCTTGTATGAAAAGGATAATTACTCCAAAATTGTTTATACGACGACAAAG
CCTTGA
>igc_K01186_MH0274_GL0012148_775563_Parabacteroides_Lipid_Metabolism
ATGAGAAAAATCTTTCTTTATTTCAGCCTCCTTCTCTTCATGCAAACTGCCTTTGCCGCAGACAGCTTGTTTGTCAGAAA
GCCGCAGATCCCGATACTGATCGACCGGACAGACAATATCCTGTTGGAAATGCGTGTACAGGCACACAAAGGAGATGTGC
TCAACAAACTTTCCCTGCAATTCAAAGAGGGAACCGACTTAAACGACATAAAAGCCTTACGCTTTTTCTATAGCGGAACG
GAAGCGACTTCCCGACAGGGAAAACATTTCCGCCCCGTTTCCTATATTTCCAGCCATGCGGAAGGTAAGACGAAGGCTGC
CAATCCCTCTTACTCCGTCAAGCAGAGCGAAGTGACGGATATCGCCAATGTCGTAACCTTCACCAGCAACCAGCCGATGG
TGGAAGGTGTCAACTATTACTGGGTCAGTATCGAGATGAAACCTGAGACCTCCCTGTCGGCCTCCTTTAGCGTCCTGATG
CCGGCAGCCGAGATCAACGACAGGCCGGCGACAATCGTGTGGGACAGCAAATCGGATATCTGCCGCATGGGAATAGGCGT
CCGCCACGCCGGTGACGACGGGGTGGCAGCCTACCGTATTCCGGGGTTGGTGACAACCAACAACGGGACGCTTCTGGGCG
TGTACGACATTCGCTACAACAGCAGTGTAGATCTACAGGAGAAAGTCGATATAGGAGTAAGCCGCAGCACCGACAAGGGA
CAGACCTGGGAACCGATGCGTGTGGCAATGACGTTCGGCGAAACGGGCGGCCTGCCTCACGCACAGAACGGTGTGGGCGA
CCCGTCTATTCTGGTGGACGAAAAGACAAATACGATCTGGGTCGTTGCCGCTTGGACACACGGGATGGGTAACGGACGTG
CATGGTGGAATTCTATGCCGGGCATGGAACCGGACAACACGGCGCAATTGATGCTTGTCAAAAGCGAAGACGACGGCAAG
ACCTGGAGCCAACCGATCAATATCACATCACAGGTAAAAGATCCTTCCTGGTACTTCCTGTTGCAGGGACCGGGCCGGGG
GATCACGATGAAAGACGGGACACTGGTTTTCCCGATCCAGTTCATCGATTCCACCCGTGTGCCGAACGCCGGCATCATGT
ATAGTAAAGACCGGGGAACTACCTGGCATCTGCATAACCTGGCACGTACGAACACGACCGAAGCACAGGTCGCCGAAGTC
GAACCGGGTGTCCTGATGCTAAACATGCGTGACAACCGGGGAGGCAGCCGTGCCGTGGCCACCACACGCGACCTGGGCAA
GACTTGGAACGAACATCCGTCCAGCCGCAGCGCCTTGCAGGAACCGGTTTGTATGGCAAGCCTCATCCACGTGGATGCCA
AAGACAACATCACGGGAAAAGACCTGCTGATCTTCTCCAATCCGAACACGACGAAGGGACGTAACCATATCACCATAAAG
GTTAGTACGGACGGAGGCATGACCTGGCCGCTCTCCAACCAAGTAACGCTGGACGAAGACGAAGGCTGGGGCTATTCCTG
CCTGTCCATGATCGACAAGGAAACGGTCGGCATCTTCTACGAATCGAGCGTCGCTCATATGACTTTCCAAGCTGTCAAAC
TGTCTGATCTGGTGAAGTAG
>igc_K01186_MH0274_GL0042899_715010_Bacteroides_Lipid_Metabolism
ATGATTTTATATATTTGCAGCATGAAACATTTAAATAATACCATGAAAAAGAATCTATTTCTATCCATTATCTTTTCTTT
CTGTGTGATTTTGCAGTCAGTTGCATCGGATACTGTATTTGTACGTGAAACTCAGATTCCAGTTTTGATTGAACGACAAG
ACAATGTATTGTTTATGTTGCGTTTGAATGCAAAAGAGAGTCGTGTTTTGGATGAAGTGGTTTTAAATTTTGGCAAAGAT
GTGAATGTGGCGGATATACAGTCTGTCAAGTTATATTATAGCGGTACGGAAGCCAGACAGAATAATGGAAAGAATTTCTT
TGCTCCCGTGTCCTATATTTCCAGTCATACGCCGGGGAAGACATTGGCGGCAAATCCTTCCTATTCGGTTCATAAATCGC
AAGTGGATAACCCAAAGCGGAAAGTTACATTGAAAGCCGACCAGAAACTTTTCTCCGGAATCAACTATTTCTGGATTAGT
TTGCAGATGAAGCTGGGTGCTTCCTTGCTCGATAAGGTTTCGGTTGATATTGTAACAGTCAAGGTGGATGGTAAAGCTGC
CCTTGTACATTCCGTTTCATCGGAAAATATAGCTCATAGGGTAGGAGTAGGAGTACGTCATGCCGGTGACGACGGTTCGG
CAGCCTTCCGCATTCCGGGATTGGTAACTACCAATAAGGGGACATTGCTGGGTGTATATGATGTACGTTACAATAGCAGC
GTTGATTTGCAGGAACATGTAGACGTAGGCTTGAGCCGTAGCGTAGACGGTGGCAAAAGTTGGGAGAAAATGCGTTTGCC
TCTGGCTTTCGGTGAAACGGGCGACCTGCCTGCTGCACAGAATGGTGTCGGCGACCCTTCGATTCTGGTAGATACCAAGA
CCAACACAGTATGGGTAGTGGCAGCCTGGACACACGGAATGGGTAATCAGCGTGCCTGGTGGAGCTCCTATCCGGGAATG
GATATGAATCATACAGCCCAGTTAGTGTTGTCAAAGAGTACGGATGACGGTAAAACGTGGTCTAAGCCCATCAATATAAC
AGAACAGGTGAAAGACCCTTCCTGGTATTTCCTACTGCAAGGGCCTGGACGCGGTATCACCATGCAGGATGGCACACTGG
TATTCCCGATTCAGTTTATTGACTCTACCCGTGTTCCGAATGCGGGAATCATGTATAGCAAAGACCGTGGCGAGACATGG
AAAATCCATAACTATGCACGTACCAATACTACAGAAGCCCAAGTGGCGGAAGTAGAACCGGGCGTACTGATGCTGAATAT
GAGAGATAACCGGGGTGGTAGCCGTGCTGTTTCCACTACTAAGGATTTTGGTAAGACTTGGACGGAACATCCCTCTTCCC
GCAAAGCTTTGCAGGAACCGGTTTGTATGGCAAGCCTGATTAGCGTAAAAGCGAAAGACAATGCATTAAATAAGGATATT
CTCTTATTCTCCAATCCGAATACGGTAAAAGGCCGTCACCACATCACAATCAAGGCCAGTCTGGACGGTGGCATCACCTG
GCTGCCCGAACATCAGGTGATGTTGGACGAAGGTGAAGGATGGGGATATTCTTGTCTGACGATGATTGATAAAGAGACGG
TTGGCATACTGTATGAAAGTAGTGTAGCCCACATGACTTTCCAGGCTGTCCGGCTGAAGGATATAATAAAATAG
>igc_K01186_MH0274_GL0050121_2317886_unknown_Lipid_Metabolism
TATAAAGGTTTAAAACTTGTAGTTTATCGAATGCTTACTGTTTTTTGTGAAGCACGTAGAGAGAGTTGGCGAGATAAAAG
CCGTACAGACATTGTCATGAAGCGCAGTACCGACAATGGCAAAACTTGGTCAACAATGCAAGACCTTACACATGGCTCTA
CAGGAGCTTTCATGGATCCGACCCCATTGATAGACCATACAACAGGAAGAATATTTCTTTTTACTACATTTTGGCCTGCC
AAAGATCATTCCGGAGCAACTAATCGGGCCATTCTTTTAACATCCAATGATAATGGTAAAACCTGGTCACAGCCTATGGA
TGTAACTGAAAAATTGGTCTCAAAGAACCGTTTTATTTACGGATTTGGACCAGGAGCAGGTATTCAGATGACAGGAAAGA
AATACAGAAATCGATTAATTCTGCCTGCCCGCGTTTCTGAAAAAGGTAACAAAAGAGCTCACGACGTAGCGATATTCTCT
GACGACCATGGTTTTACATGGACAGTAGGAGGCCATGGAGATACCGATGACGAATTCCAAATTGCAGAATCTCCAGCAGG
TGTTTTAGTTTACAATGCTCGTGAACCTAAAGCAAGAAAAGTAGCGATAAGCAAAGATGGAGGTGAATCTTGGACTAAAT
CTGTCATAGAACCTAACTTGCCCAGTGTATCCAAAGGATGTCAAGCTAGTATTCTGGGAAAAGGAAAGATTTTGTATTTC
TCTGGGATCCAAGGGATACATGAGACTTCAGAATTTGACGAACGGGCCAAACTTACCTTATACAAAAGTAAGAACGGTGG
GAGAAAATGGAATAAAGGACAACTGCTTTATGAAAAAGCCTCAGGCTACAGCTGTATGGCATTCTTACCTAATGGATCAA
TGGCCATTATTTTTGAAACAGGCGATTCTCAATCTTTTACTAGAAAATCGATACCTGACATTAAACCTTTAAAGCGTCCT
AAAGACTGGATGCGCTTAGATTTAATTGTAATACCTTCTGGTAGTTTATAA
>igc_K01186_MH0274_GL0123883_55299_unknown_Metabolism
ATGAACAAGATAATTCTTACTGTAGCAGCGGCAGCTCTGTTGGTGAACGGACATGCCGCCACAAAAGGCAATGCCAGGAA
GAAGGCTGTGACCGGAATCCAGGCAGTTGACCTCAGGACGGAGCGTATGACTTCGCCCATGAGCATTGACACCCCCACGC
CGCGCTTGGGCTGGCGCATCACAGCGGCTGAAAAAGACGTGATGCAGAAATCATACCATATCATCGTGGCTTCCACAAGG
GAGAAGGCTCTCAACCTTGAGGGCGACCTATGGGATGCGGAGGTCAGTACCGACCAGTCGCAGTGGATTGACTATGCCGG
CAAACCGCTGCGCAGCAACACGCCATGCTACTGGCGTGTGAAGGTGGAGACCACCAAAGGCGCATCAGGATGGAGCGACG
TGGCGATGTGGAATGTGGGACTTCTTTCCGAATCGGACTGGAGCGGACAATGGATTGGTTTCGAGGGCGCAAAGCCTTGG
GACAGGGAGGAGATACACAGCCGTCTGTCCTCGCGCTATCTGCGCAGGGAGTTCTCTATAGACAAGCCCGTGAGGCGCGC
CACGCTCTACATCAGCGGACTGGGGATGTATGAGGCATACATCAACGGACGGAAAGTGGGCGAACAGGTGCTTGCGCCGG
CACCGACAGACTACCGCAAGACCGTGATCTACAACGCCTTCGACGTGACATCCATGCTCCAGAAGGACAATGCCATCGGT
GTGGCACTCGGCAACGGCAGATACTACACCATGCAGCAGAAGAAGAAACCATACAAGATAACCAACTTCGGCTATCCCAA
GCTCCGTGCGAACATCATTATAGAATTTGAAGACGGCACGAAGAAAACCATATCCACCGACTCGAAGTGGAAGCTGAACG
CCGACGGTGCCATCCGCTCCAACAACGAATACGACGGAGAAATCTACGATGCACGGAAGGAATTCAAGGATTGGACCACT
GCGGGATACGACGACAAACGATGGGAAAACGCCGAACGCACGGCAATCCCCACGGGAGCGCTGCGCGGAGCTATGGCCCC
CAATATGAAGGTATTGAAGACCATCAGTCCGCAGAGCATCACCATGCACGGCGATACAGCGATAATCGACCTGGGCCAGA
ACATCGCCGGATGGCTCCGGATGAGGGTGAAGGATACGCAGAGCGGCGACTCCATCAAAATCCGCTTTGCCGAGACACTG
ACGAAAGACGGCCGCCTATACCGCGAGAACCTGCGCCATGCACTGACCACAGACTGCTACGTGGCCGACGGAACGGAGCA
GGGCAAATGGTGGAACCCCACTTTCGTGTACCACGGATTCCGCTACGCCGAAGTGACGGGAATGAAGAAACCGAAAAAGG
AGGATTTCCTGGGCGACGTGGTAAGCGACGAAATGGAAGAGACGGGCAGCTTCGCCTGCTCCGACACCATACTCAACAAG
GTTTACAGGAATGCCGTATGGGGAGTGCTTGGCAATTACAAGGGAATGCCCGTGGACTGTCCGCAGCGCGACGAGCGTCA
GCCATGGCTTGGCGACAGGACGCGGGGCTGTCTGGGCGAGTCGTTCATCTTCGACAACAACCTGCTATACAACAAATGGG
ACCGCGACATCACCGAGGCGCAGCGCGAGGACGGATGCATACCCGATGTGGCACCGGCTTTCTGGAACTACTATTCCGAC
AACATCACTTGGCCTGCGGCATTGCCTTTCTCCATGGAGATGCAATACGACCAGTTCGGCGACCGCTCCGCCATCAGCCG
CTATTATCCGGCGGTAAAGAAATGGATGGACCACATGAGCTATCAGTATGAGAAGGACGGACTGATGCCGCGCGACAAAT
ACGGCGACTGGTGCGTTCCGCCCGAAGACATAAAGATGATACACAGCCGCGACCCGAAACGCGTGACCGACGGTACGCTC
ATCGCCACGGCATACTACTATCATCTCAACCTGAAGATGCAGCGCTTCGCCAATATCTTAGGCAAGACATCCGATGCAGA
GGCGTTCGCAAAGAAGGCCGCAGAAGTGAAGGAAGCATTCAACAGAAAGTTCCTCACCGTCAGGAAGAACACCCATGAGG
CGTATGGCGGACTGCTCTATCCCGACAGCACATACTACGGCAACAACACCTGCACCGCCAATCTGCTGCCCCTCGCTTTC
GGCATGATAGACGACCCCTACGTGAAGGGCGAGGTGGAGAAGAACATACTGAAGAATATCATCACCGACAACAAGGGAAG
GATTTCCTGCGGAGTGATAGGAGTACAGTGGCTCATGCACGGACTCACCGATATGGGCAGGGGCGACGTGGCATGGCTGC
TCGCCACCAACAAGGCCTACCCAAGCTGGGGATACATGGCAGAAAACGGCGCTACCACCACTTGGGAGCTATGGAACGGC
AACACGGCAAGTCCCAAGATGAACAGCGGCAACCATGTGATGCTGCTTGGCGACCTTGTCTCTTGGATATACCAGGATCT
CGGAGGCATCAACAGCGACCCCGCAAAGCCCGGCTACAAGCATGTGATACTGAAGCCCGACTTCAGCGTGGACGAGATTG
ACGACATCAACACCTCATACAAGAGCATCTACGGCACAATCCAGAGCCGATGGAAAAAGCAGAACGGTATGCTCCGCTGG
GATGTGGAGATTCCGGCAAACACCACCGCCACGCTGTATATGCCCGACGGCTCAACAAGGGAAACCGGCTCCGGCAAATA
CTCATTCTCCGAAAAGCTGCCTATGAGAAATCCGGGCATCATTGCCGATGAGTTCCTTTATACCAAGGCATCGTTCCCCG
AATGTCATTCAGCAACCATCGCCGAGACAACGAAGGGCGACCTCGTGGCAACATATTTCGGCGGAACAAAGGAGCGCAAC
CCCGATGTCTGCATCTGGGTTAGTCGCAAGCTGAAGGGCAAGGACACATGGACTGCACCGCAGATGGTGGCAGACGGAGT
GCTCAACGATACGCTGCGCAAGGCTTGCTGGAACCCCGTGGTTTATCAGATACCGGGCGGAGACCTCGTGATATACTTCA
AGATAGGCAAGAGCGTGAGCGACTGGACGGGTTGGATGGTGCGCTCCAAGGACGGAGGAAAGACGTGGTCGAAGCGCGTG
CCGCTGCAGAAAGACTATCTTGGACCAGTGAAGAACAAGCCCGTGATGAGCAAGGGCAGACTCATAGCCCCGACGAGCAT
CGAGAAAAACGGATGGCGACTCTACTTTGAATATTCCGACGATATGGGCAAGACCTGGCAGCGCACGGACTATGTGGCTG
CCGACAGCATGATGGTGGACGGCAAGATGAAACTGAAAGACCTTGCCATACAGCCGAGCATCATATTCCTCAATGACGGC
AGGCTTGCCGCCGTGGCACGCACCCGCAGTGAGCATGTGGGCATAACATACAGCGATGACAACGGCACGACATGGTCGAA
GCTGAAGCTCATCACGCTGCCCAACAACAACAGCGGCCTGGATGCCGTGACGCTCAGCGACGGCACCCACGTGATGATAT
GCAACGAGAAGCCTATCCCCCACGGGATAAAGAACGGCAAGGGTCTGCGCACACCACTATCACTGATGAGGAGCACCGAC
GGCGAGAACTGGCAGCATTGGATGACTCTCGAAGATTCTCCAATCAGCCAATACTCTTACCCCTCGATAATTCAGACCTC
CGACGGACATCTCCACTGCATCTACACCTGGCGCAGACAGCACATCAAGCATGTAGAGATTGTGCCGGAACAAGGAAAAT
AA
>igc_K01186_MH0274_GL0157329_349590_Blautia_Lipid_Metabolism
ATGAATAAGTATAAAAAAATTGTTTCTATAGCAGCAACTGCAGTGATGTGTGTTGCACCAATGAGTGTATATGCCCAAGA
GGCCCAGACAGATGTGATTGAGGCTGTAGCAGAGAAGAAACAAGATACAGAATCTTCTTCGGTACCAGTGTTGCAAAAGG
AAGGAATCGAAATCTCGGAAGGTACAGGATATGATTTGAGTAAAGAACCTGGGGCAGCAACAGTAAAAGCATTGGAACAG
GGAACTATCGTTATCTCCTATAAAACAACCAGTGAAAATGCGATTCAATCGTTATTGAGTGTGGGAAATGGTACAAAAGG
AAATCAGGATAGACATTTCCACTTATATATCACAAATGCAGGCGGCGTAGGCATGGAATTGAGAAATACAGATGGCGAGT
TTAAATATACGCTGGATTGCCCGGCTGCTGTGCGTGGTAGTTATAAGGGGGAAAGAGTATCCAACACAGTTGCATTAAAA
GCGGACAAAGAAAATAAACAGTACAAGCTATTTGCAAATGGCGAATTAATAGCAACGCTGGATCAGGAGGCATTTAAGTT
TATCAGTGATATTACAGGAGTAGACAATGTAATGCTGGGCGGTACCATGCGTCAGGGAACCGTTGCCTATCCATTTGGAG
GTTCCATAGAGAGAATGCAGGTATATCGGGATGTACTTTCTGATGATGAACTTATTGCTGTGACAGGAAAGACTATATAT
GCAGAGAATATCTTTTATGCAGGAGATGCTACAAAATCCAACTATTTCCGAATCCCATCCCTTTTGGCGTTGGATTCTGG
TACAGTGATTGCAGCAGCAGATGCAAGATATGGTGGCACCCATGATGCAAAAAGTAAGATCAATACAGCATTTGCGAAAA
GTACAGATGGTGGAAAAACGTGGGGACAGCCGACATTGCCATTGAAGTTTGACGATTATGTAGCAAAGAACATAGACTGG
CCACGGGATTCGGTGGGCAAGAATGTGCAGATACAAGGGAGTGCTTCCTACATAGATCCGGTACTTTTAGAGGATAAGGA
AACACATCGGGTATTTCTTTTTGCTGATATGATGCCGGCAGGAATTGGAAGTTCCAACGCTTCCGTAGGTTCTGGATTTA
AAGAGGTTGATGGGAAGAAATATTTGAAATTGCACTGGAAGGATGATGCGGCAGGAACGTATGATTACTCTGTAAGAGAA
AATGGAACCATTTATAACGATACTACAAATTCAGCAACTGAATATAGTGTTGATGGTGAATATAATCTGTACAAAAATGG
AAATGCCATGCTATGTAAACAGTATGATTACAATTTTGAAGGTACAAAGTTGTTGGAAACACAGACGGACACGGACGTAA
ATATGAATGTTTTTTATAAAGATGCAGATTTTAAAGTATTCCCAACAACTTATTTGGCAATGAAATACTCAGATGATGAG
GGAGAAACCTGGTCTGATTTACAGATTGTAAGTACCTTTAAGCCAGAGGAATCAAAATTTCTCGTATTGGGACCAGGTGT
AGGCAAACAGATAGCAAATGGAGAACATGCCGGAAGATTGATTGTTCCATTGTATTCGAAATCATCTGCAGAACTGGGAT
TTATGTATAGTGATGACCATGGAAATAACTGGACATACGTAGAAGCAGACCAGAATACAGGTGGGGCAACCGCAGAAGCA
CAGATCGTAGAAATGCCGGATGGTTCCTTGAAAACTTATCTGCGTACAGGATCAGGATATATTGCACAAGTGATGAGTAC
AGATGGAGGAGAAACCTGGAGTGAGCGAGTTCCACTAACAGAAATTGCAACAACAGGGTATGGAACGCAGTTGTCAGTGA
TTAATTATTCACAGCCTGTTGATGGAAAGCCTGCTATCTTACTATCAGCACCAAATGCGACCAATGGCAGAAAAAATGGA
AAGATATGGATTGGTTTGATCAGCGAAACAGGAAATTCCGGAAAAGATAAGTATTCTGTAGATTGGAAATATTGCTATTC
TGTGGATACCCCTCAAATGGGCTACTCTTATTCCTGTCTGACAGAGCTTCCGGATGGCGAGATCGGGCTTTTATATGAAA
AATATGATTCCTGGTCAAGAAATGAATTGCATCTGAAAAATATATTGAAATATGAGAGGTTTAATATTGATGAACTGAAA
GTTCAACCATAA
>igc_K01186_MH0274_GL0162042_849275_Parabacteroides_Lipid_Metabolism
ATGACAGAAGAGCATCCGGTACTTCCAATTCTTTCCATGAAGGAAGCCAACCCTGTCTTCAAAATTAAACTGGTAAGACA
TCAAACTGGCGATAATTATTCATTACAAAAAATAGAAGTGGATCTTCACGGTACAACAGATATCGACGATATTGAAAGTG
TCGGTCTTTATCATACCGATTCCAAAGGAATGATCGATATCAACAAGCCGATTCTTCATGCGGTATCCACATCTGAAAAA
GTTGTTTTCAATACAGATATTTCAGTTGATACGGATACTTTTCCTCTTTGGGTATCTTTTAAGTTAAAAGACAAAGTAGA
CCTCAGCCATCGCTTTAAAGCAGGCTGTAGTAAGATAGAGACAAATGAAGGAGAGATAAAAGTGCCCGTAACAGCTTCGC
CTGAGCTTCGTACAGGGGTAGCCGTACGCCAGCACATGCAAGATGGCGTTCATACGTCTCGTATCCCTGGGTTAGCAACA
TCCACAAAAGGAACATTGTTAGCGATTTACGATGCCCGCTACGAAAGTTCACGCGATTTACAAGGCCATATGGACATTTG
CCTGAATCGTAGTACAGACGGAGGGCAAACCTGGCAACCTATGCAAGTAGTCCTGGACATGAAAGATTGGGGTGGATTAC
CTGAAAAATACAATGGAGTCAGCGATGCCAACATCCTGGTAGATGAAAACACTGGTGATATTTATGTAGCCGGTCTTTGG
ATGCATGGAGTATTAGATGGAAAAACAGGGAAATGGGTATCTGGTATGACAAAAGACAGTACCCGCTGGATACACCAATG
GCGTGAAAAAGGTTCTCAGCCGGGGGTTGGAGTAAAAGAAACCTGCCAATTTCTAATTGCTAAAAGTACCGATGACGGCC
AGACTTGGGATACCCCTGTAAACATAACGGAACAAACCAAACGGAAGGAATGGTGGCTATATGCTCCTGCACCGGGGCAC
GGGATTACACTACAAGACGGAACACTCGTCTTTCCGACACAAGGACGAGATAAAGACGGACATCCATTCTCCAATATAAC
TTGGAGCAAAGACGGTGGTAAAACCTGGACCGCCAGCAATCCGGCTTTTACAAATGTAACAGAATGTATGGCCGTACAAC
TATCCGACGGAGACATCATGCTAAATATGCGTGACAACCGTAACCGAGGAAACAAAGAGGAAAACGGACGGCGTATCTGC
ATCACCTCCGACTTAGGGAAGACTTGGACAGAACATCCCACCTCACGAAAAGCATTAATCGAACCGACTTGTATGGGTAG
CATACACAAACACACTTATCACAAAGACGGGCAAAATAAATCGATCCTGCTTTTCGTAAACCCGGAATCCTATTCGGAGC
GTAATCATATCACACTGAAGGTTAGCTATGACGATGGAAAGACTTGGCCTGAAAACAAGAAAATCTTATTGGATGAATAT
AACGGACGCGGCTATTCCTGTATAACCTCTGTAGATGAAAACACAATCGGTATTTTATACGAAAGCAGTCAAGCCGATAT
GGTCTTCCAACAAATCAAATTGGAAGAATTACTGCCCTAA
>igc_K01186_MH0274_GL0162045_1851157_Parabacteroides_Lipid_Metabolism
ATGAAGAATATAATAGTAATATGCTTTTTCGTTTTGATACAATCGGGGATTTTAGTCCAAGCACAAACAAATACAACAAC
AGACATCTACCAACAAGGTCAGGACGGATATGCCTGCTTCCGTATTCCTGCTATCGTCCAAAGTAAAGCTGGAACCCTGC
TTGCCTTTGCCGAAGCACGAAAAAAGAGTTGTTCAGACACAGGTAATATAGATTTAGTAGTAAAACGATCTGAAGATGGA
GGTAAAACCTGGAGCCACGCCATTACGGTATGGGACGATGGAGACAACGTATGCGGTAATCCGTCTCCTATCGTAGATCA
AGAAACAGGTCGTATCATTCTGATCTGTTGTTGGAATTTAGGAGAAGACCATGAGAAACAAATCATCGATAAAACAAGTA
AAGATAGCCGGAGAGTATATGTTCTTTACTCCGATAACGATGGAAAAAGTTGGTCTACCCCAAAAGAAATCACATCATCT
GTCAAACACCCTGATTGGACTTGGTACGCAACAGGCCCCTGTCATGGGATCCAATTACAAGGTAAAAAGAATAAAGGACG
GTTAGTAGTTGCCTCCAACCATATGGTAGCAGGAACAAAGACTTATCATTCACAACTGATTTATTCTGATGATAAAGGCG
AAACTTGGAAAATAGGAGGAATCGTCAACGAACATGGAGGTAATGAAAGTAGTGTTGTGGAATTAAAAAATGGAGACTTA
ATGCTAAACATGCGCAATTACAACCGAGAAAAAAGTAAAACCCGTTCATATGCAATCAGTAAAGATGGTGGAGAGACTGT
CTCTCAAATGTCATATCTTCCTGAACTGGTCGAGCCTATTTGTCAAGGGAGCACGCTAAATTATATGAAAAGGGGGAAGA
TCAGCAATAACATTTTATTCTCCAATCCTGCCTCCACTGACAAAAGAGAAAAAATGACAATCAAATTGAGTGAAAATAAT
GGTAAAACCTGGCCCTATTCCTACCAAATTTATTCAGGTCCAAGTGCTTATTCAGACCTAACCAATCTGGGGAACGGGAA
TATAGGACTGTTATATGAATATGGCACAAACAATCCGTATGAAAAAATCGGCTTTATAATAATACCATTTGAACAACTAA
AAAAACAAAACAAATGA
>igc_K01186_MH0276_GL0077208_3504662_unknown_Lipid_Metabolism
GAGGGTAAGACATGGTATGGCGAGGAAGTGACCAAGCAGATCTACGACCTTATGCCTGAGGTGGAATCTGCCTTCTTTAC
CAGTGGTAGAATCTGTCAGAGTAAGCTGATTAAGGTGGGCAAGTACTATCGTGTCTATACCGTGTTGTGTACCCGCAGCG
GTAACCGTATTCTCTATAGCGACGACTTCGGTCAGACCTGGAATGTTTTGGGCAAGAATGTAGTTGAGGCTGCTCCTCAC
GGAGATGAGGCTAAGGTTGAAGAGTTGCCAGACGGTAATGTGTTGCTCAGTAGCCGTGCGATGGGTGGACGCCACATCAA
CATCTATACTTATGAGGATAAGAAGACTGCCACAGGCTCTTGGGGCAAGGTTATAGCTTCTGATGCCAAGAATATGGGTG
TTGCAGCCCATAAGAACTCTTGCAATGGCGAGGCTCTCATGGTGGATGCCAAGAAGAACGGCAAGAAGGTGAAACTGCTC
CTGCAGAGTGTTCCGGTAGGTCCAGGCCGTAACAACGTAGGTATCTACTACAAGGCATTGGAGACTCCTGCTGATTATGC
CACTCCAGAGGCGATTGCCAAAAACTGGGAAGGTTGCTATCAGCTGAGTAATACTACTTCAGCCTATTCAACCATGGTTC
AGGGCAAGAATGGAAGCATCTACTTCCTTCTGGAGGAGAATGCATTCAGAGATCCTAAAACCCAGACGGATGATTATTAC
GACATTCGATTCTATAACCTGAGCATTGAGCAGATAACAAATAATAGATATAAATAA
>igc_K01186_MH0276_GL0237812_171057_unknown_Lipid_Metabolism
ATGGGAAACGAAATGCTGGTTTATTTTTTCTTTTCATTTGCCAATCTGAATTTTTATCCGTTCATTTACTATCAAATTTA
TCATTCTTCCGACATGAAACATCTGAATGCATTTCTATCCATCTTTTTCGGACTGATCCTGCTGGTCCAGCCCGAATCCG
TTTTTTCTCAAAGCGCGGCTGAAACCATCCGCTGGGATTCATCGCTCTGTCTTCCCGACACGGGCGGAAAGCCTCATTCC
GGATTGGCAGGAGCTTTTTCCGGATGTATCGGCGATTTTCTATTCATTGCCGGCGGTGCAAACTTTCCAGATGCTACTCC
TTGGAATGGAGGTACGAAAACATGGTGGAATACGCTCTACTATAAGAATCTCAACGATGCCACATCTGCTTGGAAAGAAA
TGAAAGGAGCCTTGCCTTCTGCACGGGCATACGGTGTATCCATTCCGTTGACAGATGGTATTTTATGTATTGGCGGATGC
GATGCCAAGCAATGTTATAGCGAAGTATTTGCCATCCGGATGCACAACGGGAAAGTCGAAATAGATAAGAACTGGCCGAA
ATTGCCTGTTCCGCTAGCGAACATGACCGGAGCCAAACTGGGAAACAAAATCTTTCTGGCCGGCGGACAAGAACAAATGA
AACAGGAAGCGGCTACTTCGCATTTCTTCATGCTCGATCTGTCTCAGCCGGAAAAAGGATGGCAAACCTTGGAATCCTGG
CCGGGAAAAGCACGGGGTTATGCCGTCAGTGCCGTACAGAATAATGGCTCAGATGATTGTTTCTATCTGTTCAGCGGACG
GAATTATCAACCGGATGGAGCAATGGAAGTACTGACCGACGGATTCGTTTACAATCCCCGCCTCAAACAATGGAAAAAGT
TGTCAGGTGAATTTCCGGTGATGGCAGGAACTGCTCTTGCCGTCGGCAGTCATCATATCCTTTTCCTGGGTGGTGTTGAG
AAACTGATACCAGGTTCGGATACACATCCGGGGTTCAGTCATCAGGTTTTAGCCTACCATACGATCACGAATACACAGAC
CACAACAGCCATCTCAGAAGTTCCAATTGCGGTTACTACTAACCTTGTATCACACGGACAAACACATTATATCACCAGTG
GAGAAATCAAGCCGGGTGTACGGACTCCTGCTGTTCTCCGGTTTGAAGTCTGTCAAAACCTGACGGTTCATTTTCTCCGT
GCCACCGTACCGGTTTTAGCTGGAGAAACGGTGAATCCGGTCGGATACATACAGATTATCCAGACGCCGGGAGAGAAAAC
ACGCCTGACAAGTCTGGCGTATGACTTATCAGGTACGACAGATTTGCGTGACATCGAACAGATATCATTATATGCCTGTC
AGAAAGACGGACGGATCAAGACTTCTGATTTACTTGCCTTTTCGGATATTTCGTCTCCAACCGGATCTTTCCGATTGAAT
ATTCCCTTAGAATCGGATACGACTTGTTTTGGACTGGCGGTCCGGCTGAAGAAAGGAACCTCTTTGCAGCATCGGGTGTT
GGTCAACTGCCCGGAAATTACTCTTAACGGAAAGACATATCCCGTTCAAGGCTCTTTCCAAGAAGGACTGCGTACGGGCA
TTGCCCTTCGGGAACACCGACAAGACGGCGTACATACCAGTCGCATTCCAGGATTGATCACCTCCAAAGCCGGAACGCTC
CTGGCTATCTACGATGCCCGTTGGGAATCCGGACGGGATTTGCAAGGAGATATCGACATTGCCCTGAACCGAAGTGAAGA
CGGCGGGCAAACATGGCAACCCATGCAACGGATACTCGACCAACATGAATGGGGCGGACTTCCGGAAAAATACAACGGCG
TGAGTGATGCCTGCATCCTGTTGGATGAGCATACCGGCGATTTATATGTTGCCGGCTTGTGGATGCATGGTGTTTTAGAC
CGTAATACCGGGAAATGGGTAGAAGGACTGACGCAAGACAGCACGCGCTGGATTCATCAGTGGCAAGCGAAAGGTTCACA
ACCCGGCTTGGAAGTCAAAGAAACATCTCAGTTCCTGATTACGAAAAGTACAGACGACGGGAAAACCTGGAGCGAACCTG
TCAACATCACCGCTACCACCAAGAAACCGGAATGGTGGTTGTTTGCACCAGCACCGGGACACGGCATTACCTTAAAAGAC
GGAACATTGGTCTTCCCTACGCAAGGACGGGACAAGAACGGCCTTCCTTTCTCCAATATCACGTACAGTCAGGATGGAGG
GAAAACCTGGACGACCAGCAATCCGGCTTATTCCAATACCACCGAGTGCATGGCTGTCCAACTTGACAACGGAGATATCA
TGCTCAATATGCGCGATAACCGGAACCACGGCGTCATCTCGCCCAACGGACGGAGAATTTGCACGACATCCGACCTAGGT
AAGACCTGGAAAGAACACCCAACGTCGCACGCTGTCCTTACGGAGCCAACCTGCATGGCTTCTATCCACAAGCATCATTA
TATAGAAGAAGGGAAAGCGAAGTCTGTTTTAGTCTTTATGAATCCCAATTCATACAACGAGCGTAATCGGCTAACCGTTA
AATTCAGCTTTGACGACGGCCAAACCTGGCCCGAAAAGTACTGGATATTACTGGACGAATGGGGCGGAGCCGGATATTCC
TGCATCACATCGATCGACGAACAAACCCTGGGTGTCGTCTATGAAGGCAGTGGAGCGAACCTCATCTTCCAACAGCTTGA
TGTGAGAGGTATTTGCAGATAA
>igc_K01186_MH0277_GL0023888_6846396_unknown_unknown
ATGAATATGTCTGTAACCGCAATTCGTGACGGAATCATTAATCAGCATGAACAGGACGCGCGGGTCGAAACCGCGATGTT
ACCGTCATCCTGCCCGCAAAACCATGCGGCAAACCTGCTGCCGCTGCCGGACGGCTCCCTGATGTGCGTCTGGTTCGGCG
GTACCCAGGAAGGCGTTGCCGACATCTCCGTTTGGGGATCGCGTCTGCTGCCCGGGAGCCGCCAGTGGAGCGATGCGGTC
AAATTGTCTGATGACGCCAGCCGTTCCGAGCAAAACCCGGTGCTGTTTCTGGCGCCGGATAACGTGCTATGGCTGCTGTG
GACCGCGCAGATCTCCGGCAACCAGGATACCGCCATCGTGCGCTATCGC
>igc_K01186_MH0277_GL0039491_5850999_Proteus_Metabolism
GAAATCTGGCAGGGTTTAAAGGACGATGCCTTATGGGAGACTGATCTACAACGCGTTTTTCAATGGGATGGCGTGATACA
GCCAACACTATGGGAATCCCGGCTTGGGCATGTGCATGCCATGATGCGGAGTACGCGCGGTACGATTTATCGTAGCGATT
CAACGGATTATGGGCGCAGTTGGTGTCCAGCTTATGCAACAATATTACCAAATAATAATAGCGGCATTGATGTCGTCTCC
TTCGCAGATGGTCAACTGGCATTGGTGTATAACCCGAATTCAGGTAACTGGAGTCGTCGTTATCCCATCTCTGTCAGTCT
TTCATCCGATAATGGCAGTACTTGGTCTGAACCATTCGATTTACTCGATGGGGAAGGCGAATTTTCATATCCGGCTATTA
TTGCTGAAAACAATACCCTACACGTTACCTTTACTTGGAACCGAAAAAACATTGTTTATCAGCAGTTAATGGCTACTCAA
TAA
>igc_K01186_MH0277_GL0053776_74746_unknown_Lipid_Metabolism
ATGAAGAGAAAGAAAATTGCTGTATTAATTACGGCTTCGGCCATAGCATTTAATACAGTTAGTTCTCTATCTTATGTAAA
CGTATTAGCTCATGAAATGCAAGAGTTTAAAAACTTAATAATTGAAGAGGAAATTCCTCAAAATCAAATGACAGCAGTAG
CTACATCATCACAATCTGGTGAAGATGGTAGTAAAGCCATAGATGGTGATCTTAATACAATGTGGCATACTCCGTGGTCA
ATAACTGACAATTCAAAACTTCCACAAAGCTTAACTATAGATTTAGGTGGAAGTAACAATGTAAGTAGTATAAAAGTTTC
ACCAAGAATATCTCAAACAAATGGAATAATAACTAAATACGAAATTTATGCTATTAATGGTGATGAGGAAAATTTAGTAG
CAACTGGTAATTGGAACTTAGATAATTTAGCTAAAGTTGTTGATTTTGATGAGCCAGTTAAAGCAGAAAAGATTAAGATA
ACAGCTGTAGAGGCAGGTGCTGGATTTGCATCAATAGCAGAAGTTAACATATATAGAGTTAAGGAAGGTGTTGAAAAAGT
AGCTAGTTATGAAAATAAAAAGATAAGTAATAATAATGGAATAGATATATCTAGTGATGTTGAAAGTCTTAAAAATTTAG
AAAGTGGTACAATAATTTCAAGGTTTGATACTAGTAAAGGTGATATTCAATCATTAATTAGCATTGGAAATAATACTGTT
GCTAATGGACATTTTCATCTTTATGTAGCTGATAATACAGTTGGATTTGAAGTAAGAAATCAAAGTGGAAATGTAGCTAC
TGGAAAGGCTTCAGCAGTTTTAAATAAAGGGATAAATACTGTAGCTTTAAAAGTTACAAGTGGGGAAGGATATAAAATTT
TTATTAATGGTAAATTAGCTGGAGAAATTAAAACTACTGCCGCAACATTAAGTGCTGGAGTAGTTGGTGTTAATAACGCA
TTTATAGGTAAAACGGATAGAGCCTCAGGTAATGAATATCCTTTTAATGGATATATTGATTTTATAGATATCTATGGAGA
GGCTCTTTCAGATAAATATTTAATAGATATAACAGGGCAAACAGTATTACCGTCAGAAGAAGAAATACTACCAGAAGGTA
TGAAAACAGAGCCGATAGATTTATTTAAACCAGGTGATTTAGGATCTCAAAACTTTAGAATACCTGCATTATTTACAACA
AAGGATGGAACTGTTATAGCATCAATTGATGTTAGAAATAAAGGTGGCGCAGATGCACCGTGGAATGATATAGATTCAGC
CATAAGGAGAAAAACATTAGGAGGAGAGTGGGAAGAAGCTCAAAAGGTAATAGATTATCCTAATGGAGCATCAGTTATTG
ATACATCATTAACACAGGATGAAGAAACAGGAAGAGTATTCTTATTAGTTACTACATTCCCAGAGAATTACGGATTCTGG
CAAGCTGAGGCTGGTAGTGGATATACAGAGATTGATGGAGTTAAATATAGATCCTTATATGATGCTTCAGAAAATCTTTA
TACAATAAGGGAATCAGGAAATGTTTATGATAGTGAAGGAAATATAACAAATTACAATGTAAATGTTAACACTATGGAAT
TAACTAAAGATAACAATGTAGTAGGTAATGTTATGACTGCAAGTTGTGAATTAAAGGTTTATGGTACAAGTTATTTAAGT
TTAATATATAGTGATGATGATGGTGCTACTTGGAGTAAACCAGTAGATATAAACTCAGATATCAAGGCTGATTGGATGAA
GTTCTTAGGAACTGGACCAGGATCAGGTATTCAAATTAAAAATGGAGAATATGCAGGAAGAATAGTATTCCCAGTATATT
ATACAAATGGAGCAGGAAAGCAATCAAGTGCAGTTATTTATAGTGATGATCATGGGGAAACATGGAATATGGGTGAGTCT
CCTAATGATGGTAGAGATTTGGGGGATGGATCCTTTGGAAATTCACAAACAATGACTGGTGGCCTTGAGTTAACTGAATG
CCAAGCAGTTGAAATGCCTAATGGGCAATTAAAGCTATTTATGAGGAATACTGGTTCATATGTAAGAATAGCTACAAGTT
TTGATGGTGGAGCAACTTGGGATTCTGAAGTTTATGAAGATACAAATTTGCCAGAGCCATATTGTCAATTAAGTGTTATG
AATTATAGCAAAAAAATAGATGGACAAGACGCTATTGTATTTGCTAATCCTAAAGGAACTGGGAGAACAAATGGAACAGT
AAGATTTGGTATTATAAAACAAAATGGAACTCATTCTAATGGAGAACCAAGATATGAGTTTGAATGGAAATATAATAAAT
TAGTTAAAGCAGGTACTTATGCGTATTCATGTTTAACAGAGTTACCAAATGGTGATATTGGATTATTTTATGAGGGAACA
GATAATAAAGAAATGTCTTATATAGAAATGTCACCAGAATATATTAAGTTTAATTATGAATCATCATTAGAAGAGCTTGT
AGATCCAGGTAAAATAGAGTCAATAGAGTTATTAGATGGTAAGAATAGTTATACTCCAGGAGACAAAATAACTGTTAAGT
TATCTTTTGATCAAGCTGTAAGCTTAATTGGTAATAAAAATTTAATATTAAAGATTGGAGACAGCAAGATAATATTAAAT
CCAATATCAGAAGGTAATGCAAGGGAGTTTAAATTCGAAGGAACACTACCAACAACATTAAGTGAAGGAACATTTAATTT
AGTATTAGAGTGCAATAATGATATTGAAATATTAAATACAGTTGGTAAAAATACAACTTTAAATGGGGATATAGAGTTAG
GCAATAGTATTACAATAAATAAAGTCATAGATAAATCAGATTTAGTAAAAGTCATTGAAAATGCTAAGAATATAATAGAA
AATGAAACAGATAAATATACAGAGTCATCAATAGATGCATTAAAGGAAGCTATAGCAATAGCAGAGGAAACTATTGCTAA
TGAGGTAGCAACACAAGAACAAGTAGACTCTTCTTATAATGTCTTATTAAGAGCTTATTTAAGCTTAAGATTAACTCCAG
ATAAGTCTTTACTCGAAGGATTAATTAAGGAAGTTTCAAGTATTGATTTAAGTAAATATACAGCTAAAAGTGCAGAAATA
GTAGAAAAGGCTTTAGAAGATGCCAATAAGGTGTTAAATAATGAAGAAGCTACTGAAAAAGAAGTAAATACAGCTTTAGA
AAATCTTAAAAATGCTAAGAATTCATTAGTTGCATCTTCTGATTCAAACTCAAATACTAACTCGAAACAAAATTCAAACT
CAGATTCAAATGCTAACTCAAATTCAGGAAATTCAAGTACAAATAATAATAAAGATTCAAGTAACTCAAGTACTGGAAAT
TCAACTACAGGTAAATTGCCACAAACAGGAACAACTGGTGTTGTAGGAACATTAATTAGTGGAGTTGTTACATTACTTTG
TGGATTAGGATTAAGTAGGAAAAATAATAATTAA
>igc_K01186_MH0280_GL0114990_677699_unknown_Metabolism
ATGAAACAGTTTGGCGTTTATTGTCTTGCGGGGTTATTGTTGGTTGCCGGCCAATTTTGTATCGGCGGCGAAAACGGTTT
GGATAAAATATATTCGCCTAAGGTTGTTGGAGTCCCGCCGGCGGACGCCGTATCGGGGCTTTGCACTATGCCCGACGGAA
AAATACGCCATTACAACTACGGTGGGCAGCCCGAAAATTTAAAGAGCGGCACGCACGGCGAAGTCTCCAACAGAATGTAT
ATCGAAAGTTCCGACATGGGGCTGACTTGGACCGAAACCCAGGCTCCGGCTGGAAAGGAATTTGGGGTGTATTTCGACAA
GTCGCGCGGCAAATATTTTAACATTATAAATATCGGCGGAAGCGCTTGGTTCTTGGATTGCGGAACAGACGGAGAATGTG
TCGAAAAAACGCAGATATGCCCGTGGAGGTTGGAACTAAACGCGGAGCCTCTTATAGTTGACGGGCGCATTCTTATGCCT
GTGACATTGCGGACTTCAAGCTCGCAAAACATTGATTTTGTATTCGGCGCGATTTTTTTAATTAGCGACGATTTTGGCAA
AACATGGAAGAAGTCGAGCCGCCTAAACGTTCCGCACCACAAGGCGGGAGGCTTGCACAAAGGCACTCGCTGGAATCACG
ATGCAATGGAACCCTCCGCCGTGCGCCTCAAAGACGGAAGGTTGTGGGTTATCCTGCGAACGTCGCTCGACAACCTGTGG
CAGTCGTATTCTTCAAACGGCGGCTTGACTTGGAGCAAGCCCGTGCCGACAAATTTTTACGGGACATGCGTTATGCCAAA
AATAAAACGCCTTTCCGACGGGCGCCTTATGCTGATGTGGTCGAACGGAACGGCCCTTCCTGAAGTTGAAGGCGCGGACG
GCGTCTGGGAGGACGTATTTACGAATCGCAGCGCAATTCATGCGGCAATTTCCGACGATGACGGCAAAACGTGGCGCGGA
TTCCGCGAGGTGCTTCTCGACCCGCGCCGCAATGCTTCCGACTTTTCTTCTGCCCCCGGAAGGGACAAAAGCGTCCACCA
GTCGCAGTTTATCGAAGTTGCGCCCGGAAAAATTTTGGCTTCAATCGGGCAAAGCGAGCTGAACAGGAGGCTCGTGCTTT
TCGACGTCCGATGGCTTCTTGAAAAGTCTCGCGAATGCGACTTTTCAAACGGCTTGCAGGATTGGAGCGTGTTCAACTAC
AAGAAGGGAATAAAGGGGCACTGCGCATATGATAGAATCGAGGGTTGCGGGCTTGCCGACAATCCGGATTCCCCGGGCAA
AAAATGCCTGCTGTTAAAATATGTTCCCGACGATTCCCTCGTAAGCGACCTCCGCGGGGCGGTGTGGAATTTCCCAATGG
CGAGCAAGGGCGAAGTAAAGCTCAAAGTAAAAATTCCGTCGGGATTTAAGGGAGCTAAAATTATGCTGCACGACCGCTGG
ATAAATCCGTCCGACGAAGTTGCCGAAAACTACGCGCTCTTTTCCGCGGACATACCCGAGTCTCTCGGCGACGGCTCCAC
CCGCGAGCTTGTTTTTACATTCGATGCCGACAGCGGCAAGGCTGAACTTTCCTGCGGCGGCAAAAAAATTGCCGATTGCA
AAATCTCCCGCAAAGCTCCGATAGGGATTTCATACCTGCACTTGCAGAGTTCCCGCAAATCACCCGACGCCGGAATGTAT
GTATTGTCTGTGGCTGAAAACGGCTTTTGA
>igc_K01186_MH0281_GL0069481_1153842_unknown_unknown
ATGTCCGACATCAACGAAAAACAAAACGCCGCTCTCCCCGAAACGGACGTCGCGGAAAACGCGGCCGAAAACGCCGCGCC
CGCACGCAGGGCAAAGAAGCCGAAAGAGAAGTTTTCGGCGAAACTCAGGCGCAACCGCAAAAAGATACTCATATCGCTGA
CCGCGGTGTTCACCGTGGGGGTCGTGCTCGCCGTCATTCTCGTGCCGACACATTTCGCGACGCTGAACGAGCCGTCCGAT
TACATAAGCATTCCCGTAGTCGAGCTGCCCGCGGACACGGCGGTGACCGTGGAAAAATCGGGGAGGTACATCGCGCACCC
CGACACCGTGTACACCGACGACGGCAACATCATCGTGATGTACCCTCTCGGGCACGGAAAGGGCGAGATTGCCATGCGCG
TAAGTTCCGATTTCGGTCTGACGTGGTCGGACAGGGTGTCGGGACTTCCGTCGAGTTTCGGCGACTCGCAGGAGACGCCC
ACCCTTTACAACCTTCACTTCACGGACGGCAGCACCAAGCTCGTGATGATATCCGGCTGTCCCTACTGGCCCGCGACGAA
ATACAAGGCGGACGGCTTCAATTTCTCTTTCTCTGACGACAACGGCAAGACGTGGTCGGAGTTCGAGAAATTCCACTCCC
CCTATGACGCGATAGTCGCGATGTCCTCGCTCACGCAGCTCAAAGAGGACGGCGAGTATATCGACAAGTGGATGGGGCTT
TTCCACGACCATTCCTTCAACGTTTACAAGACTTATCTCACCTTCGACGCGGACGGCAACGCCGAGTGGTCGGAGCCCGA
AATACTTATGCCGAATTACGCCGATGAGACCCGCGAATACGGGATGTGCGAAGTGGAAATAATCCGCAATCCCGAAAACG
ACGCGCTCATACTCATCTCCCGCGCGGAAAAGCGCGTGTCCCGCTCGCTCATCGCCTTCTCGTACGACGAGGGCGAAACT
TGGGAAGGGCTCAAAGAACTCCCCTACGAGCTCTGCGGTGACAGACATAAGGCGGAATACGACGAAACCACGGGCAAAGT
GCTCATCTCCTTCCGCCAGATGATACCCGTAAAACGCAGCGCGGTGAGCATCTACAACCGCATAAGCGGCGGCTGGTACG
CCTGGGTGGGCACCTTCGACGACCTGATGTCCTACGCCAACGACGACGCGTCCGACGACAGCAAGGGCGAATATCTCATC
GAGCTCGGAAAGACGGACTATTTCGCCAAGCCCTATCAGGCGGTGATAGACAACGGTTACAGCGGCGTGGTGTGCGTGGA
CGGGACGTTCAACGTCGTGGGATACGGCAGTTTCGACTCCGCGGGGACGACGCGCTACATCATCTCCCGCACGTTCACTC
TCGCCGAAATCGAAGCTATGCTGTAA
>igc_K01186_MH0281_GL0159553_1133953_unknown_unknown
ATGAAAAAGAAACTTCCCGTACTCATTCTGCTTCTGCTGCTCGCTCTGCCTCTCGCGCTTGCGGGATGCGACAAGAACGA
TTACGTCTGGTCGCAGGGCGCTGGCACTTTCGTGGACCTTTCCGCAATGCCCGAAGGCACCGCGGAACAGTATCAGTATC
TTTACGACCAGAGCGTTGTCGCGGACGAAAGCGACACCGGCAAGGATTATCTCGCCCATCCCGACAGCGTGCTGCTCGAC
AACGGCGACATTCTCACCGCGCTCTCTCTCGGACACGGCAAAGGCGGCACGGTGATGCGCATCAGCCGCGACAAAGGGCT
GACCTGGGAGGCAGTCGCGCTCCCCGATTCTTTTTCCACCACGGAAGAAACGCCCACCGTTTATAAGCTTGGCTTCACGG
ACGGCACCCAGAGGCTCGTCCTTATCGCGGGACGTCCCAGCTGGGCGGATGTGCCGGGCAGCCAAGGAGAAGGCTGGGAT
GCGGCGGTGTCATCTCCCCTGAACGAAGACGGCTCGTATGACGGCGTCACCTGGACGGAACTCGAAAACTACTTCGGTCC
CAACACCGACGACCCCGACTACAACCGCCCCGCGACGGAATGGGACTGCGTCGTCGCGATGAGCAGCCTCACCCAGCTCA
AAGACGAAAACGGGAACTTCATCGACAAGTGGATGGGCACCTTCCACGACGACAGATATTTCATAAACTACAAAACTTAC
CTCACCTTTGACGAAAACGGCGATATGGTCTGGACCGAACCCGTCCGCCTACTCGGACAGAACGAAGCATACCGCGACGT
AGAGCAAGACAGCCAGTTCTGTGAGGTGGAAATCATACGTTCGCCCGACGGCGGCGAACTTGCGGCGCTTTTCAGGGCAA
ACGCCCACCGTTCCTTCTCTTATGTGTCCTTCTCCACCGACGAAGGCGAAACCTGGAGCGAGCCGCAGACGCTCTCCCCC
GAACTTACCGGAGACAGACACAAGGCCGAATATGACCCCGCAACCGGCAAACTCGTCATTACACTGCGCAGTATCGTGTT
CAGAAACAACGACCCCTCCGAGGGCTGGAATTCACAATACAGCAGGTCCTACGGCTGGGTTATGTGGGTCGGCGACTACG
AAGACCTCAAACACGGCGCGGAAGGCAAAGGCGACCTTGTCGTGAAACTCGCACACACTTACGGAGGTAACGACACTATC
GGCGACGCAGACAGAGCAAACGCCGACACGGGCTATGCGGGGCTCGTGATTTACGACGACGGACTGATTGTCACCACGTC
CTACGGCACGTTCTCCCCCGCCGACGACCCCGAACGCGGCGGCGACACCTACATCATAGCAAAACGTCTCACCATATCCG
ACGTGGCTTCGCTTGCGGGTGTTTCTTTGAGATAA
>igc_K01186_MH0283_GL0015295_78010_unknown_Lipid_Metabolism
ATGAAACGAAACTACTCAAAAGGTCTGCTTGCTACTCTTGCCTTTTTAGGCTGTGGCGTAGCTCAGCAGGCATGGGCCGA
CAAGGTGGTGACCTCAACGGCCGACAGCCCAAAGTGGTTCCAGATTGTTGCAAAGCGTGAAACACGCCTCATGACCGACA
ATGGTGTGGGACAGAACATGACAGGTGCAGTGAACACTACGGATCCTGCTGAAAACAACAAGTGGCGCTTTGAGCAAAAC
ACAGACGGTACGTGGATCATCGTAAGCCAGAAGGGTGATTACATCGACCCCGCAAGCCTCAAGTCGTTAGGTGATACTTA
TGGCAACAGTGCATTCCAAACCGTTAGCACCAAGCCCTCAAAGGGTTGGACCATTACCGAGACCGCTTCAGGTTCAGATT
ATTACACCATAGCATCGGGCACTGCACAGTTGCACCAAGGCAATAACGGTACCAGCTTTTGCATTATCAACTATGGAGGC
GGTTCCAACACTTCAGACGAAGGCTGTCTCTTCACATTTAAGGAATATTCAATACGCAATATAGCACAAGCAGCTTACGA
TGCTTCGATAGAGGGAACCAATCCTGGGCAGACTTCTGCTGATGCGCGCGTCGCCTTTAAAGCAGTGCTCGATAAGACCG
ATGCTACCGAAAGCGAATTGGAGGCAGCACTTGCCACCTTCAAAGCGGCATTGGTGAAGGTTGAGCCAGACAAGTTATAT
TACATCGTATCAGGTCCTTCTGTTAACTACTGCCAAGACAAGTATATGTATTCACCAGGCAGTGGCCAACAAAGCAAGTT
TGGCAGCAAAGTAAGTGCCCCCACCTACGCTTGGACTTTTACGGATGCAGGCGACGGCAAGTTTTATATGCAAAACTACG
GCACGAAGCAGTACTTAAATACGACTTCGAACAAAAACACTACAACGGCCGAAACAGCCAGCACCAAATATACCATTGAG
AGCTTGGGTCAGGGCGCATTCAATATTAAGCCCGAAGGCAACAATCCCTTGCATGCTCAAAACGACAACTCGGTTATCGT
AGTTTGGGCAGGTGGCCTGAACACCGCTTCTGCATGGAAGTTTGTAGAAATCCCTGAGAGCGAGCGTACAGCTCCCACCA
CTTTTAGCGGTGTAACAGGCTATCCTGGCACACAAACCTACATGCCAGGCCAGAAGGACCAAGTACTCATGAAGTTCGTG
GCCAGCGTCACCCCAGGTTGGACGGATGATAACTTTACGGCCAATAGCGTAACGTTGAACCTCGGTGCTACGAAAGCTAC
CGACCTTGAGAGCGTAAAGGTGTATACCTCAGCTAACGACGACTTTGTAAGTAACGGACAGCGCAATGCTACTCTTGTAG
GTACAGCCAGTGCTATTACTGACAATGTCGTAACCGTTAACTTTACGAATGGCGTAACCTTTAAAGAAAACCAACGCTTC
TACGTAACGGCCGACATTAAGTCTGATGCAAAGGTAGGCAACAAGTTTGACGTGGCTATTACAGGCCTTACTTACAACAC
CGACAAAACGGCCACTATCACCTCGGGCAACCCCGAAGGCCAAGGTGTCATCTATAAGGTACAGAGCGCACCCTTCCAGC
CCTATGACCTCGGTTCACACTACTGGCGCATTCCTGCCATGGTAGTACTTCACCACCAAAAGGGCGAAAACGCCAGCAAG
AACGGCCGCGTAGTCACAATGGCCGACAATCGTTTTGACCACAACGGCGACCTCCCCAGCCACATCGACGTTTACGAACG
TCATTCTGACGACAATGGTGCTACATGGTCAACCCACAAAATGGTGGTAGGAACAGAAGCCGACCACGCGCTTGTAGGTG
GCGGTCATGGTTTTGGCGACGTGTCATTGGTAGAATGCGCCAGCGGTAAGATTGTCGCTATCATGGTAGGTGGTCCTGGT
TACTTCCAATCAACTCCCAGCAACCCTATCGTGCCCACGATCATCACCTCAACCGATGGCGGCGACACATGGTCAACTCC
TCGCACGCTTACTAACGAACTTTACAAGACTACTTACAAAGAGGGTGCAGTACAAGGTTCGTTTGCAGGTTCAGGTCGTG
GATTGATGTTGCAGCGTCAAAAGGACAAGCAACTCAACGGCCGCATTATGTTTGCGATGAGTCACCGCTTTGCTAATAAC
AACGTACAAGAGTACATCATCTACTCTGACGACGAAGGCAACACATGGAAGTTCTCTACCCAATCAGCTTACAGCGGTGG
CGATGAGTCAAAGCTTGTTGAATTAGCCGACGGTACGGTAATGATTTCAGTACGTCAGAGCGGTCAGCGCGGTTACAACA
AGTCAACAGATGGTGGTGTAACTTGGGGTACACAAGCCAAGTGGGCCGACATCAGTGGCTGTGCTTGCAATGGCGATATC
TTGTATGTAAACAAGCACGTCATGCTTCACTCTTATCCCAACAACGGCAGCCGTAAGAACTTGACCATTAAGGCCAGCTT
TGATGACGGTAAATCATGGAGCAATCCTTATGTGGTTTGCGCACCTGAGGCAAGTTACTCAACCATGGACGTAACGAAGG
ACGGCGACATCGCTATCTTCTACGAAGACAATGCTTGCTCAACAGGCTTCGTACTGAACTACGTGGTATTGCCCACCAGC
TTCATCTACGAAGGCAATTTGAGCCAAAAGGCATTCGAGAGCGTACAAGCTTCAGCGCAGGTGATACTTAACAAAGGTGC
TGGTTATGAAACCATAGAAACGGCCAAGGCAGGTGAGTTCAGCAAGGCTTCCGTTGACGCCTTGAAGTCACTCTTGCCCA
CTGCAGAAGAACTCGCAAAGATGAGCGATGACGAGCTCGATGCGCTCTGTCCACAAGTAGAGGCCGCTATTGCAGCTGTC
CTTTCTACGACATGTATCGTTGACGGTCAGAGCAATGAAACGACTTATACGATTTCTTCATTCGAAAACATTGACAATGC
TGCGCCCAAGTATATGCTGAAAAATGCTACTGCAGGCGTTGCTGCTGACTGCGAATGGAGTCTTGTTCCCTCAACGACTA
CAATCGGTCAAGTTTATATTCAGGAAAAAGGCGAGACGAACTATTTGAACCGTAGTGGCAATACATTAGTAGCCACCGCG
ACCCCTCAGCCCTGGAACATCGTGAAGGGCGATGGTCAATACTGGCATTTCAAGTCAACAGTGAATGGTAGCACTTATCT
TGCAATTAATAAGTCGGGTGGTGCATTCAACTACATCAATCAAAAGAATGATTACAACACTTGGAGTACCAAGTTCGTTT
TGAACGCTGTAGGCACCATTACCGCCATTGATGGTGTAGACGTTGTTACTCCCGCTGAGCCTACACGTTACTACGACCTC
CAAGGTCGTCGCGTAATGAACCCCACCAAGGGCATTTTCATTACCAATACGGGTCGCAAGGTGATTAAGTAA
>igc_K01186_MH0283_GL0040073_211045_unknown_Lipid_Metabolism
ATGACATTTTTTACAAAACTTTCTGCATTCGTTGTAGGCTTTGCAGCCGTGGCCAGTGCAGCATGGGCCGACGTGCCATT
TAAGCCGACCACGATTACGGGTGGACAGTTTGCAGCTGACACGGAGTGGTACGTGCTCGAAAATGGCGCAGGTAAACTTC
GTATCTCTGACAATGGCACTAAAAACTACATTCAGTTAGGTGGCTTCATGAGCCAAGACGATGAAAACCTTTGGTGCTTC
GTGGGCAATGAAACCGAGGGCTTCAAAATCTACAACAAGAAGCAAGGTACGACCAAAGCTCTTGCTGCTCCAAAGTCTAT
TACGAGCGCCAATGACGGTACGGCCTATGCCTACCTACAAACTGTCAGTGGATTGGCTTCAACACAAACCAACTTGTGGG
ACTTCACTGCTGCTACTAAAACATCTGCTAATAAAAACCTTGACATTCAAGGTGGCTACTATGTCAATGAACACGGCACT
GCAGCCAATAAGCTCAACAATCGTGGTAGCAAGTTAGCCTTCTGGGTAGGTGGTTACGACAATGGTTCTGTTATCACAAT
TACCAACGTAAAGGACTACACCTTCATTGAGCATGAACCACAGACCGACCTGCTCATCTCAACAGGTCAGCCTAATTACC
GCATTCCAGCTATTACAAAGGCTTATAATGGTGATATTATTGCAGTAGCTGACTACCGCTTTACGGGTTCAGACATCGGT
TATGGCCGACTCGACCTTCACTCAAAGGTGTCAACAGACAATGGTACGACATGGAGCGATATGAAAGAAGTCGTTCGCGG
CATTGACTACGTAAAGGGACAGACCTCTTCGCCCTTCCTTCAGACAGGTTTTGGTGACCCTTGTATCGTAGCCGATCGTG
AGAGCAATCGTGTGCTATTAATGAGTTGCACAGGTGACGTGATGTTCCCCAACGGCACACGTAACTATCATCAAGGCATT
GCTCGCTTCTATAGCGAAGACAATGGCCAAACATGGTCCGCTCCTACCGACATCTCAGAAAGCATCTATTCACAGTTCGA
CACTTGTACGATTGGTACGGCTAAGAGTATGTTCATTGGTTCAGGCCGCATCTTCCAAAGCAGCACAACCAAGGTGGGCG
ACTACTATCGCCTTTACTGCTCAGTGCTTTTCAAAGATGTGAATGGAACGAACAAGAATTACGTTATCTACTCTGACGAC
TTTGGTCAGTCTTGGCTCGTATTGGGAGGTGTCAACGTAGCACCTATCCCCAGTGGTGCTGACGAACCCAAGGCCGAAGA
GTTGCCCGACGGCTCAATCCTTTGCAGTTCACGCATCTATGGTGGTCGTATGTACAACATCTACCACTTCACCAATGTAG
CCAAGGCAGAAGGCTCTTGGGACATTGTCGCCACTTCAAATGCTGACAACAACGGTGTAGTGGCTACTAATAATAGCTGC
AATGGAGAGGTGATGGTACTCCCCGTAGTGCGCAAGAGCGACGGCAAGAAGATGCACCTCATTCTTCAGTCAGTACCCTT
AGGCTCAGGTCGTACCAACGTAGGTATCTATTACAAAGAGTTAGCCTCTATGGCCGACTATGCTACTCCTGCAGCCCTTG
CAGCCAACTGGACAGGTCATCACCAGTGCAGCTATATGGGTTCGGCTTATTCAACTATGGCCTTACAGAAGGACAACACC
ATTGGTTTCCTCTACGAAGAGAGCACTTATGGCTATGACTATACGATTGTCTATAAGAACTACACGATAGAGACCATTAC
CGATGGTGCTTATAGCTACAATACGGAAGACGATCGTTCAACGGTTTTCACCAACGCCATAGAGGTTGTCAAGGCAAAGG
CCGAGGACGTAAAAAATAACGTTGGTACCAACGTAGGTTGCTATACTGCTGCCGCTGTAGCAGGCGTTACCGCTGCAGTT
GAAGCATTTGAAGCTAATCCTTCACAAGATACTTATAACGCCTTCAATGCAGCCTTAGTGCAAGCTGGTAAGCGTACTGT
TGGCATTCAAGCTGGAGGCAAGTATCGCATTCGCAACGCAGAGCGTCAGAATGGTACGCTCTATCTCAAGGCTACTACCA
GTGGCACGGGCGTTCAGACATTCGACGAAAAGGAATCTTCTCTCCTCTTCACCTTCGTACCCAGCACCAGCGTTAGTGGC
GCTTGGTTGCTCCAATGTGAAGGTACAGGCGTATATATCTCAAAGACGGGCGCAAACGAAACCAAAGTGCCTGTCGTAAC
GACGGAGGCTGCTGCCAGTCCTTATCGCGTAAGTTCTTATACGAATGGTAAGAGTGCCCTTATCTGCACCAATCCTACGG
GTGGCAATAGTTCTCTCCACTTAGCAGGTGACTGCGTACGCATTGTTCCTTGGACTGCCGACGCTGGTGCTTCACGTTGG
TATATCGAACCCGTAGACATCACAGCCGACATTGCTACTGTCGAGACAACTGTCAAGAACCAACGCCCTGCAGCTATCTA
CGACCTCCAAGGTCGTCGCCTTAATGCTGTGCCCAAGCGTGGCATTTACATCACCTCTGATCGCAAAAAGCATTTGGCAA
AGTAA
>igc_K01186_MH0283_GL0052797_1372445_unknown_Lipid_Metabolism
ATGAAGAAGCTCTCTCTTACTCTTGGATTGGCGCTTGCCTGCTCGGCTTCTTGGGCACAGACCATGCTCTGGCAGACCGA
CACCACGCGCCACCAATATTATCGTATACCTGCCATCGTTGCTAACGGCAAAAACGTCATAGCCTTTGTTGACAACCGTT
CGGGTGTTACGGACGCCACCAGTTGGGGCGACGTGGGATCCGTGGGCAACATCAGCATAGAGGTGCGCCACAGCAAGGAC
GGAGGACGTACATGGACTTCGCCTAAGTGTGCCGTCAAGGGATTCGGCAACGGAGGCTACGACCAGAGTCATGGTGATGC
TGCCGTGGTGCGTGACCGCGAGACAGGACGCATGCTCATAATGACGGGTTCGGGCGATGTGGGCTACGGACGGTCGAAGA
TTACCGTTCCGGGCGACTATAGCGAAGCCCTGAAGGTGGGACGCTACTATAGCGATGACAACGGAAACATATGGAACGGA
GGAGAGGTGACCTCTCAGATTTACGACCTCTATCGTGGTCATGGCAACATTTTCCGCCTTTTCTTCACAAGCGGTCGCAT
CTGTCAGAGCCGCATGATAAAGCGTGGAGAATATTATCGCATCTATTCGGCTGTGGTGACCAATGAGGGTAGCTTGGTGG
TCTATTCGGATGACTTCGGCGATACTTGGACTCCGCTTGGTGGTGCAGACGCATGTCCTGCTCCTGAGGGCGACGAGGCG
AAGCTGGAGGAACTTCCTGACGGCCGTGTGCTGCTGAGCTGCCGTCGTAGCGGAAAGGACGGCAGATGGTTTAATGTCTT
CAGCTATGGGGACAACAGTTATGGTCAGGGCAGCTGGGCACAGCCGGTGGCTTCAGAGAATCCTGACGGAGGAACAGCCA
CCATCAACAATAACTGCAACGGCGAGATTCTCCTTGTGCCGGCTAAGGCAAAGGACGGCAGTCGTGTGTACGTAGCCCTT
CAGTCCGTACCACGCGGCACCCCCGGCAATCATCCTTCCAACCTTGAGCGCCGCAGCCACGTGTCGGTATACTGGAAAGC
ATTCCGTTCTGCAGCCGACTGGGCTTCTCCCGAAAACTGGAAAGACGGATGGGAACGATATGAGATAACCGACGGCTATT
CGGCTTACTCGTCTATGGCAATCGGAGACAAGGGCAACATCTGCTTCATCTATGAGGACGACGGCGTGCGTTTCCGACTC
GGAAGCCAGTCAACGGAGATGTATAGCATCTTCTATCGCAACCTCACTCTGAAAGAGATAACAGGCGGCAAGTATAAGTA
TAGCAAGATAAAGTAA
>igc_K01186_MH0284_GL0151295_1283086_unknown_Metabolism
ATGGAGATTTGTGGAATGAAAAGATTTTTGGCTTTAGCAATTGCGGCTCTGATGATTTTCTCCTGCGCGGCCTGCTCCTC
CGACGGAAACGGCGACACCACCGCAGCAGAAGGCACCACTGCGGCAGACACCGTTTCGGATGTCATTGCCGCGCCCGCAA
ACGATGACACGACCGCTCCGTCCGAGACGGCCGCCCCCGCGGAAAACGGCGGCAATCCCGCCTCTCCCGCGCCCGCAGAC
AGAAACAATAACATAAACATAACCATTAAGCCTGCCGGCACGGCAAAGCCCTCAGCCGGCGGCAGTTCGACCGTTACGCC
CCCGAAAACGGACAATACACCCGTCGAGGTCGAAACCGACCCCAAGAAGATTATCGTCTCGGCAGAAAAAGAGTGGATAT
TCACCGAGAAAATTACGGATTCCTGCCACGCCTCCACCGTTCTGCCTCTTGATGACGGCTCAGTTATCGCAGCGTGGTTC
GGCGGCTCGTCCGAAAAGGAGAACGACGTCAACATCTACACCTCGGTGCGCACCGAGAAAGACGGCTGGAGCAAGCCTAT
AGTTGTTTCTGCGGCCGCCGAAATAGCCCACTGGAACCCCGTTCTGTTCCAGAAGGAGGACGGCACCGTCATTCTTTACT
TCAAGGTTGGCAAGGATACCGATTATTGGCAGACCTATTATGCAACCTCGACCGACGGCAGAAGCTGGAGCACTCCCAAG
GAGCTTGTTCCCGGCGACAACAGCGGCGGCAGAGGCCCCGTCAAGAACAAGCCTATAAGACTCAAAAACGGCACTGTTCT
CGCCCCCGCTTCGACCGAGATAGACGGCAAATGGAAGGCTTTTGTCGACATATCGACCGATGACGGCAAAACATGGAGCA
AAACCTCCGTTATCGATTCCAGCTTTTTAGGCTTTTTCAAGGTTCCCATGATCCAGCCCACGCTTTGGGAGTCCAAGGAC
GGCTCCGTCCATATGCTCACCAGAACAAAGCTCGGTAAAATATACAGGAGCGACTCCCTTGACGGTGGCAAGACCTGGTG
CAGAGCATATGCAACCAACCTGCCGAACAACAACAGCGGTATAGATCTTGACACCGATGACAGCGGTAGGATATTCCTGG
CCTACAATCCCGTAGGAATCCCCGGAATCAGAACTCCTCTTGTTCTCTCCGTTTCTACCGACGACGGTAAGACCTTCACC
AAGATAAAGACTTTCGAAAAAGGTCTTGCGGAGTATTCTTATCCCGCAGTCGTTGTCAAGGGTGACACTATCCATATCAC
CTACACCTACGAGAGGAATTATATCGCATACTGGCAGATAAAGGTTAAATAA
>igc_K01186_MH0286_GL0129015_6099304_unknown_Lipid_Metabolism
TATACTTATGAGGATAAGAAGACTGCCACAGGCTCTTGGGGTAAGGTAATAGCTTCTGATGCCAAGAATATGGGTGTTGC
TGCCCATAAGAACTCTTGCAATGGCGAGGTTCTTATGGTGGATGCCAAGAAGAATGGCAAGAAAGTAAAGCTGTTGCTTC
AGAGTGTTCCGGTAGGTCCAGGCCGTAACAACGTGGGTATCTACTACAAGGCATTGGAGACACCGGCTGATTATGCTACT
CCAGAGGCTATCGCCAAGAACTGGGAAGGCTGCTATCAGTTGAGCAACACAACATCGGCTTACTCAACCATGGTTCAGGG
CAAGAATGGAAGCATCTACTTCCTTCTGGAGGAGAATGCATTCAGGAATCCGAAGACACAGACGGATGATTATTACGACA
TTCGATTCTATAACCTGAGCATTGAGCAGATAACAAATAATAGATATAAATAA
>igc_K01186_MH0286_GL0152929_78012_unknown_Lipid_Metabolism
ATGAAACGAAACTACTCAAAAGGTCTGCTTGCTACTCTTGCCTTTTTAGGCTGTGGCGTTGCTCAGCAGGCATGGGCCGA
CAAGGTGGTGACCTCAACGGCCGACAGCCCAAAGTGGTTCCAGATTGTTGCAAAGCGTGAAAAACGCCTCATGACCGACA
ATGGTGTGGGACAGAACATGACAGGTGCAGTGAGCACTACGGATCCTGCTGAAAACAACAAGTGGCGCTTTGAGCAAAAC
ACAGACGGTACGTGGGTTATCGTAAGCCAGAAGGGTGACTACATCGACCCCGCCAGCCTCAAGTCGTTAGGTGATACTTA
CGGCAACAGTGCATTCCAAACCGTTAGCACCAAGCCCTCAAAGGGTTGGACCATAAACGAGACCGCTTCAGGTTCAGATT
ATTACACCATAGCATCGGGCACTGCACAGTTGCACCAAGGCAATAACGGCACCAGCTATTGCATTATCAACTATGGAGGC
GGTTCCAACACTTCAGACGAAGGCTGTCTCTTCACATTTAAGGAATATTCAATACGCAATATAGCACAAGCAGCTTACGA
TGCTTCGATAGAGGGAACCAATCCTGGGCAGACTCCTGCTGATGCGCGCGCTGCCTTTAAAGCAGTGCTCGATAAGACCA
ATGCTACCGAAGGCGAATTGAAGGCAGCACTTGTCACTTTCAAAGCGGCATTGGTGAAGGTAGAGGCAGGCAAGTTATAT
TACATCGTATCAGGTCCTTCTGTTGACTACTGCCAAGACAAGTATATGTATTCACCGGGCAGTGGCCAACAAAGCAAGTT
TGGCAGCAAAGTAAGTGCCCCCACCTACGCTTGGACTTTTACGGATGCAGGCGACGGCAAGTTCTATATGCAAAACTACG
GCACGAAGCAGTACTTAAATACGACTTCGAACAAAAACACGACAATGGCCGAAACCGCCAGCACCAAATATACCATTGAG
AGCTTGGGTAAGGGCGCATTCAATATTAAGCCCGAAGGCAACAATCCCTTGCATGCTCAAAACGACAACTCGGTTATCGT
AGTTTGGGCAGGTGGCCTGAACACCGCTTCTGCATGGAAGTTTGTAGAAATCTCTGAGAGCGAGCGTACAGCTCCCACCA
CTTTTAGCGGTGTAACAGGCTATCCTGGCACACAAACCTACATGCCAGGCCAGAAGGACCAAGTACTCATGAAGTTCGTG
GCCAGCGTCACCCCAGGTTGGACGGATGATAACTTTACGGCCAATAGCGTAACGTTGAACCTCGGTGCTACGAAAGCTAC
CGACCTTGAGAGCGTAAAGGTGTATACCTCAGCTAACGACGACTTCGTAAGTAACGGACAGCGCAATGCTACTCTTGTAG
GTACAGCCAGTGCTATTACTGACAATGTCGTAACCGTCAAATTTACGGACGGCGTAACCTTTAAAGAAAACCAACGCTTC
TACGTAACGGCCGACATCAAGTCTGATGCAACGGTAGGCAACAAGTTCGACGTAGCTATTACAGGCCTTACTTACAACAC
CGACAAAACGGCCACTATCACCTCGGGCAACCCCGAAGGCCAAGGTGTCATCTATAAGGTACAGAGCGCACCCTTCCAGC
CCTATGACCTCGGTTCACACTACTGGCGCATTCCTGCCATGGTAGTACTTCACCACCAAAAGGGCGAAAACGCCAGCAAG
AACGGCCGCGTAGTCACAATGGCCGACAATCGCTTTAATCACAACGGTGACCTCCCCCAACACATCGACGTTTACGAACG
TCATTCTGATGACAATGGTGCTACTTGGTCAACCCACAAAATGGTGGTAGGAACGGAAGCCGACCACGCACTCGTAGGCG
GTAACCACGGTTTTGGCGACGTATCATTGGTAGAATGCGCCAGCGGTAAGATTGTCGCTATTATGGTAGGCGGTCCTGGT
TACTTCGGTTCAACTCCCAACAACCCTATCGTGCCCACGATCATCACCTCAACCGATGGCGGCGACACTTGGTCAACTCC
TCGCACGCTTACTGAAGAACTTTACAATACTACTTACAACGAGGGGGCAGTACAAGGTTCGTTTGCAGGTTCAGGTCGTG
GATTGATGTTGCAGCGTCAAAAGAACGAGCAACTCAACGGCCGCATTATGTTTGCGATGAGTCACCGCTTTGGTAAAAAC
AACGTACAAGAGTACATCATCTACTCTGACGACGAAGGCAACACGTGGAAGTTCTCTACCCAATCAGCTTACAGCGGTGG
CGATGAGTCAAAGCTTGTAGAATTAGCCGACGGTACGGTAATGATTTCAGTACGTCAGAGCGGTCAGCGCGGTTACAACA
CGTCAACCGATGGTGGTGTAACTTGGGGCACACAAGCCAAGTGGGCCGACATTGATGGCAATGCTTGCAATGGCGATATC
TTGTATGTAAACAAGCACGTCATGCTTCACTCTTATCCCAACAATGGCAGCCGTAAGAACGTTACCATTAAGGCCAGCTT
CGATAGTGGTAAGTCATGGAGTAAGCCCTACGTAGTTTGCGCTCCGAGTTCATGTTACTCAACCATGGACGTAACGAAGG
ACGGCGACATCGCTATCTTCTACGAAGACAATGCTTGCTCAACAGGCTTCGTACTGAACTACGTGGTATTGCCCACCAGC
TTTATCTACGAAGGCAATTTGAGCCAAGAGGCATTCAAGGCCGTACAAGCTTCAGCGCAGGTGATACTTGACAAAGGCAC
TGTTTATGAAACCATAGAAACGGCCAAGGTAGGTGAGTTCAGCAAGGCTTCCGTTGACGCCTTGAAGTCACTCTTGCCCA
CTGCAGAAGAACTCGCAAAGATGAGCGATGACGAGATCGACGCTCTCTGTCCGCAAGTAGAGGCAGCTATTGCAACTGCC
CTTTCTACGATATGCATCGTTGACGGTCAGAGCAACGAAACGACTTATACGATTTCAACCTTTGAGAACATCAATAGTAC
AGCACCCAAGTACATCGAGAAGGACGCTACTGCCGTTGACAATACAACGTACGAATGGCGCTTAGTGCCTTCAGCTACTA
CCCCCGGTCAAGTTTACATTCAAGGTAAGGATGAGTCAAACTACTTGACGCGTAGTGGCAATGCCCTCGCAGTCGCTACA
ACGGCTCAGCCCTGGAACATCGTGAAGGGCGACGGTCAATACTGGCACTTCAAGTCAACAGTGAATGGTAGCACTTATTT
GGTAGTCAACTTGACCAACGGAACGTTTAACTATTGGAAGGAAACAGCGGGCAATGCCACTTGGAGCACCAAGTTCGTGT
TGAACGCTGTAGGTACTATTACCGCCATTGACGGTGTAGACGTTATTACTCCCGCTGAACCTACACGTTACTACGACCTC
CAAGGTCGTCGCGTAATGAACCCCACCAAGGGCATTTTCATTACCAATACGGGTCGCAAGGTGATTAAGTAA
>igc_K01186_MH0288_GL0099444_2170551_Phascolarctobacterium_Metabolism
ATGCGACTTTTTTTGGATGTGATTGATATAATGCAAAAGGAATTGATTATGCGCTGTCTGCCTACAGCGTTCTGCCATGC
TTCAACAGTATTGGCGCTGCCTGACGGCAGCCTGCTGTGCTGTTGGTTCGGCGGTACGCACGAGGGAGAAAGCGACGTGG
GGATCTACATCAGCAGACGCACGGATGCAGGCTGGAGTGAGCCAAAGCTGCTGGTGAACGGGGCGGCGGCAAACTGGAAT
CCGGTGCTTTTTGCGGGCGCGGACGGAAGATTGCTGCTGTTTTACAAGCAGGGCCAGCAGATTGCCGATTGGCAGACGTG
GCTGCTGCAGTCTACGGATAACGGCGAAACCTGGAGCGGACCGCAGGAGCTGGTGCCCGGTGATGTGAGCGGAGGACGCG
GACCTGTACGCAATAAGCCGTTGCGCTTGGCGAGCGGACGCATTCTTGCCGGTGCGTCTACCGAACATGGTATATGGAAG
GCCTTTGCAGATATCAGCGATGACGATGGCGCAAGCTGGCATAAATCCTCTGCAGTGCAGATTGAGGGACTGCAATATCA
GACAGGCGAAAAGACTGCCGACAGTAATATTGCCGTAAGCCAGCAGTCTTTTTACGGACGCGGCGTAATCCAGCCGAGCC
TGTGGCAGAGTGCGGACGGCAGCGTGCATATGCTGCTGCGCAGCAGCGAGGGCTTTGTCTATCGCAGCGATTCTGCGGAT
GACGGCGAAACCTGGTGCAGTGCCTACGCTTTGAGTCTGCCGAACAATAACAGCGGTCTTGACTTGGTGCGGACTGCCGG
CGGTGTACTCTACTTGGTGTGCAATCCGGTGGCTGCTAACTGGGGTCAGCGTTCTCCCTTAAGTCTGTTCAAATCCACAG
ATGAGGGTGCGAGCTGGCAAAAGCTGTTTGACCTGGAAACAGAGCCTGCGGAATTTTCCTATCCGGCGATTATTGCTGAC
GGCGAGGACCTTATGCTCACCTATACTTATAAGCGTTGCAATATTGCTTGTGTAAGATTGAGCGCGGATGAACTTGTTAC
CCTTTAA
>igc_K01186_MH0293_GL0099005_4506062_unknown_unknown
ATTCCCTATAACGGAAAATACATTTCGTTAAAGGGGGAAGCGGGGACAGGGACTGTGGCCCTGATAGGAAATTCTTTGGA
TGATACAAATCCGCGCAGAATTCTTGTCAGTGACACAGTATTAAAGGATTTTAAGCATCCTTTATTTATGCGCTCGCGAG
AAAGGATCATTGCTGTCTGCTGTGAAGAACGCAGGGAGATACATCCGACAGCCTATTTTAATGTCCTATGCATCTCAGAT
GATTGCGGTGAAACATGGAAACTCGTTCATACGGAAGGAATTCCGCTTTATGAAAAAAAGTGGCCCCATAAGGGATTTCG
ATGGCAGCAAAACACAAGAGAAAATGCGATAGCGGAACTCTCTGACGGCAGACTTATGATGATAACGAGAACATCGGAGG
ACTATCATTATATTAGTTATTCAATCGATGGAGGCGATTCTTGGTCTAAGCCTGAAAAATCCTGCTTTCATTCTACCGGT
ACAATGCCGCATTTAACGAGACTTTCTGATGGAAGGCTTCTGTTTTTTTGGTGCAACACAAAGCTTCTTCCGGAACTTGC
GGGTGCGGATGGCGTTTGGGAGGATGTGTTCACGAATCGTGATGCAAATCATGTTGCAATTTCCGAGGAT
>igc_K01186_MH0298_GL0023232_2433134_unknown_Lipid_Metabolism
ATGAGAGGCGTGAAGAGAATAATCGGGCTGTTGGTGGTGCTGTTGGCCGGGGTCGGCGCTAAGGCGCAGGTTACTGAGCG
GATAACGGTGTTTGCGGCGGGCGACGAGGGGTCGCGGCATTATCGTATCCCGGCGTTGGCGGTGGCCTCGGACGGCTCGC
TGATAGCGGTGGCCGACCGGCGGGGAGCATCGCAGCGCGACCTGCCCAATATTATCAGTGTGGTATGTCGCCGAAGCACC
GACGGGGGACGCACGTGGAGCCCGCAGAGGGTCATAGCGCAGGGTGACTCGGCGACGGGCGCCACATACGGCGACGCGGC
TCTGATACGCGACGCGCGCACGGGGGCGTTGGTGTGTGTCTTCACGGGCGACCGCGGCTTCTTCGACTCCACGCCGGAGC
ATCCGCAGCGCATCTATTGCTCGCGCAGCTTCGACAACGGCCTGACGTGGGAGGCTCCGCGCGACATCTCGGCGCAGTTC
CGCCTGCCCGGCTGGCAAGGCTTTTTCGCCGCGTCGGGGGCGCTGACGCAGACTAAGGAGGGGAGGCTGCTGTTCGTGGC
CGACACGCGCTTGTCGCCCGAGCGGCGTCTGCGCGACATCTATGAGTATGTCATCGCCTCGGACGACGGGGGCGAGACGT
GGCGCGTGCTGAACCCGGAGGCTCGCGTACCCTCGGACGGCCTGGGGAATGAGTCGAAGGTGGTGGAACTGACGGACGGT
CGTTTGCTGATGAGCATACGCACGCCCGGATGCCGCCGCTTCTCTTACTCGGCAGACGGGGGGCGCACCTGGTCGGAGGC
GGATTCGGTGCCGCAGCTGGTGGAGCCTGACTGCAACGGCGACATCATAGCCGTGGAGCGCGGCGGGCGCCGTCTGTTGC
TGCACTCGCTGCCGGCCGACGCGCAGGAGCGGTGTAATGTGTCGGTGTATGTCAGCGCCGACGAGGGGACCACATGGCCG
CTGTGCATCCCGCTCAGCGACGCA
>igc_K01186_MH0298_GL0087663_1496448_unknown_Lipid_Metabolism
GGTTTTCCGACTCAAGCCATAAAAACGACAACCATGAAAAAAATAAAAAAACGACTCGGATATTGGATATTTGCCGTGCT
GTTTCTTGCTGCGGCATGCAGCAGCAGCGGTGACGAGCCAAGCAATCCAGGCAACAGCGAAGGTACTGGCGGCGAACCTC
AGCCCGAAGCCAACGCCACCTCGCAGGTATACGCACCGGGCGAAAACAGTTATGCAGCGTTCCGCATTCCGGCCATTGTC
GTATCGAAAGCCGGCACCGTGCTGGCTTTCACCGAAGGCCGCGTGGACGGCACGGCAGACGACGGCAACATCGACCTGCT
GGTAAAACGCTCCGAGGATAACGGCAAAACATGGAGCTCCCCGATCAAGGTTTACGACGATGGCGAGAATCGCTGCCAAA
ACCCCGCTCCCGTCGTACTCGACAACGGCCGCATCCTGCTGCTGTTCTGCTGGAATGAACGTACGCCCGGCAGTGCCAAC
GGTTCGGGCAGCAGCGGCCATCCGCGCCGGGTGATGAAAACCTATTCAGACGACGACGGCAAAACATGGAGCATCCCTGA
GGATATTCACGACCAGATCTCCATCGCAGGCTACACATGGTACGCGACGGGGCCCTGCCACGCCATTGTCAAGACGCTCG
CACCGAACAAAGGCCGCATCGTAGTCCCTTGCAACCACAACAAACCCGGTACCAACCCCAAAAGCGAACGCCACGCCCAC
CTGATCTATTCCGACGATCAGGGCGAGACATGGCATTTGGGAGCCGTCACCGACCACCCCTACAGCAACGAAAGCACTGT
TGTCGAACTGGGCGACGGCAGTCTGATGACCAACATGCGCAATTACGAACCTAATTCGCTGGGTTACCGCTGGCAGGCCG
TCAGCCGCGATGGAGGACTCACCTACGAACCGTCTCAGGTAACCACGCTGATCGAACCCAACAACAACGGTTGTCAGGGT
AGTATCCTGCGCTATTCGATCAACTCGGCAGGCAAGGCCAATCTACTTTTCTCAAATCCCAATCACGAATCGAGCCGCCG
CAATGGCAGCATTAAGTTCAGCAGCAACGACGGCCGTTCTTGGTCGCGCATATTCAAATACGTTCCGGACAACGACTTCT
ACTCCGCCTATTCCGACCTCACCGTATTGGCAAACAAGAAGGTAGGCGTGCTGTTCGAACACGGACACAACAACAGCAAA
GGCATCTATTTCCGCAGCTTCGAATTCGCAGAAATCGTCGCAGCGCTCTAA
>igc_K01186_MH0298_GL0139016_1891965_unknown_Lipid_Metabolism
ATGAAACTGACCAACATCATCACAGCCATGCTGCTCCTTGCCGCCCCATGCGCCTCAGGACAGCAAACAACTCCGCAAAA
TGCGAAACCCGTCCACACGACGACGATCTACAAGAAGGGCGACAATGGCTTCGACACCTACCGCATTCCGGCGACGATCC
GGACCAAGAAGGGAACCGTGCTGGCCTTCGCCGAAGCCCGCAAGCACAGCCGTAGCGACACGGGCGACATCGACCTCGTA
CTGCGCCGCTCGCCCGACGGCGGCCGCACATGGAGCGACATCATCACCGTATGGGATGATGCGGGCAACGTCTGCGGCAA
CCCCGCACCGATCGTAGACCGTGAAACGGGCCGCATCCTGCTGCTCTCCACATGGAATGACGGTACGGACCACGAAAAAG
ACATCCACGCCCGCACGGCCAAGGACACCCGCCGCGTTTTCGTGCTTTACTCCGACAACGACGGACTGACTTGGTCCTCT
CCCCGCGAGATCACCCCATCCGTCAAACGCAAAGACTGGACGTGGTACGCCACAGGCCCCTGCCACGCCATCCAGCTTCA
AAAGGGCAAGCACAAGGGCCGCATCGTAGTCTCCTGCAACCACGGACTCTTCAAGGACGGCAAAGGCTCGGGCTCCTATT
CACACCTGATCTACTCCGACGACCACGGTCAGACGTGGGCCATCGGCGGCGAAGGAGAACGCGACGGAAACGAAAGCACC
GTCACGGAACTCAAAAACGGCGACCTGATGCTCAACATGCGGGGGCCCCGCCACAAGAACCGTGCGGACAACGGTTCCTG
CCGCCTGGTAGCCCTCAGCCATGATCAGGGGCTTACACTCGAACCCCAATATTACGACCGCGCGCTGACCGAACCCGTCT
GCAACGGCAGTATCATCAACTACGCCCCCAAGGGTAAACTGACCGAAACGCTGCTTTTCTCGAATCCCAACCACCCGACC
AAGCGCAAGAACATGACCGTAAAGATCAGCCGGGACAGCGGCAAAAACTGGCAGACGGCCTACCAGCTCAGCGACATCGC
AGCCGCCTACTCCGACATGGTCGTGTTTCCGAACGGCGATCTGGGCATAATGTACGAAACCGGCGTGGACTCCTGCTACG
AGCGC
>igc_K01186_MH0298_GL0164726_1851364_unknown_Lipid_Metabolism
ATGCCTTTCCCGGCAAACGCTCAACCGGAACCGGCTGAACCCGAACACACGCTCATATTTCGTGCGGGTGACTGTGGTTC
CAGATATTATCGGATACCAGCATTGATCACTGCAGCCGACGGATCGTTGATTGCGGTGGCGGATCGTCGGAATGATTCGC
AGGGAGACCTTCCGAACCTGATCGACCTCGTACTGCGGCGTAGCACGGACAACGGTCGCACTTGGAGCGAGCAGATTGTT
ATAGCGCAACATACGCCTGAACGAGGATATGGGGATGCTGCGCTGATTGTAGACCGTATAACGGGTGACCTATTATGTAT
TTTTGCATCCGGATGCGGAATGTGGGCTTCGACATCCGAGCATCCCGCAGATATCTATATTGCCCGTAGCCTTGACAATG
GTTTGACATGGAGTAGTCCGCAGTGCATCACTTCGCAGATATACGGTCCCGAGTGCGTCAATCCCGAAACGGAGAATCTT
TCAGGGCTTTTCGCTGCATCAGGACACGCGACACAATTTCGCGATGGAACACTGGCATTTGTCGTGGCTGCGCACCACAC
AGGTGAAAAATGGCCGCCGCTTTACAATTATGTCTGCTGTTCTACGGATGGAGGTAGGATATGGCGCCTGCTACCGGCAA
CGCCGGGCCCATACGGAGACGAAGCGAAATTGGTGGAACGTACTGACGGCAGCTGGCTGATGAGTATCCGCAATCCATCG
CAGGGCTACCGACGCTATGCCGTGTCGTGTGACCGGGGCGCAACATGGAGCGATGTCAGAGAATGGGGACAGTTGCCGGA
TCCGGCATGCAACGGAGATATGATCCGCTATTCGCAAGGTGAAGGGTCTTTAGAACTCCTGTTGCATTCGATCCCGGCAG
ATACGGCGGCGCGGCGCAATGTTTCGATAGCTGTGAGTTACGATGAAGGACGTACATGGCCTGTTCGCAAGACGGTATGG
GACAAGGCTGCAGGCTACTCTTCGCTAACGTGTTTGGCTGATGGTTCGATCGGATTACTCACTGAAGTAGGAGATTGGAA
TTCGGGATTCGAAATATGGTTTACGCGCTTGAGTTTCGAATGGTTGACAACCAAAGAAGAGGGAGAACAGGCTGTATGTG
GTAACGGCAATGAATAA
>igc_K01186_MH0301_GL0021929_699293_Bacteroides_Lipid_Metabolism
TTGAGTTTTCTTTTTGTTCTCTCGCCTATTTTTGCAGCAAAAATAAACAAATTTAATAATATGAGACTTTATTTACTTTT
TGTTTTCCTAAATCTATACCCCGTATTTATGCAGGCTACAGATACTGTTTATGTGCATGAAACGCAACTTCCAATCTTGA
TCGAGCGTCAGGATAACGTGTTTTTTTTAATGCGTTTGACCACGGATGAAAGCGATAAAAAACTAAACGAAGTAGCTTTA
CAATTTGATCAGAATGTGAATTTGTCAAATATCCAATCCGTCAAACTATATTATGGGGGTACAGAAGCGCGTCAGAATTA
TGGCAAGGGGCTTTTCGCCCCCGTTGTTTATATTCCCCGCAATGACCCGGGAAAGACATTGGCTGCAAACCGTTCTTATT
CGATAAAAAAATCACAGGTAGATAATCCCGGGCGGAAAGTGATACTGAATGCTAATCAGAAACTTTTTCCCGGAATCAAT
TATTTCTGGATCAGTCTGCAAATGAAACTGGACGCTTCCCTGCTGGATAAGGTCTCGGCCATGATTAGCACTGTCACCGT
TGATGGCAAGACTGCTTTTATACATTCCGTTTCCCCGAAAAATATTGTCCATAGATTGGGAGTAGGAGTGCGGCATGCCG
GTGATGACGGATCGGCAGCTTTCCGTATTCCCGGACTGGCAACTTCCAATAAAGGAACTCTGTTTGGAGTATATGATGTG
CGCTATAATAATAGCAACGATTTACAGGAGCACGTGGATGTCGGCTTGAGTCGTAGCGTGGATGGGGGTAAAACATGGGA
GAAGATGCGTTTGCCTTTGGCTTTTGGTGAAACAGGCGGTTTGCCTGCAGCACAGAATGGTGTCGGTGACCCTTCAATTT
TGGTGGATACCAAGACCAACACAATATGGGTGGTGGCAGCCTGGACACACGGAATGGGTAACCAGCGTGCCTGGCAGAGC
TCTTATCCGGGAATGGATATGAATCATACGGCCCAGTTGGTATTGTCAAAGAGTACGGACGATGGTAAAACCTGGTCAGA
ACCTATCAATATAACAGATCAGGTGAAAGATCCGTCCTGGTATTTCCTTTTGCAAGGACCGGGGAGAGGCATTACCATGC
AGGACGGTACATTGGTATTCCCGATTCAGTTTATCGATTCTACCCGTGTTCCGAACGCAGGAATTATGTATAGTAAGGAC
CGGGGTGAAACATGGAAAATCCATAACTATGCGCGCACCAATACAACAGAAGCCCAGGTGGCGGAAGTGGAACCGGGCGT
GCTGATGTTGAACATGAGGGATAACCGTGGGGGCAGTCGTGCTGTCGCTACTACCAAGGATCTTGGTAAGACTTGGACGG
AGCATCCTTCTTCCCGTAAGACCCTTCAGGAGCCGGTGTGTATGGCAAGCTTAATCAGCGTGAAAGCGGCAGACAATACA
TTAAATAAAGATATTCTTTTGTTCTCCAACCCGAATACGGTAAAAGGTCGTCATCATATCACGATCAAGGCCAGTCTGGA
TGGAGGCCTCACCTGGCTGCCTGAACATCAGGTGATGCTGGACGAAGGTAATGGTTGGGGATATTCCTGTCTGACAATGA
TTGATAAAGAGACGGTTGGAATATTGTATGAAAGTAGCGTGGCACATATGACTTTCCAGGCTGTTCGGCTAAGGGATATA
ATACAATGA
>igc_K01186_MH0302_GL0042140_699296_unknown_Lipid_Metabolism
ATGAAAAATAGTATCTTTGTCCTCAATAATATTCATACAATTTTAATCATTACCATGAAAAATACCCCTCTTCTGTTTCT
CCTTTTCTGCTTTTTATGTACTACACCTGTACTTTATGCAGCAGATACTATATTCGTTAAGGAAGCGCGTATCCCTGTCT
TGATCGAAAGACAAGACAACGTTCTGTTCTATCTGCGCCTGAATGCACAAGAGAGCAAAAAACTGAATAATGTGGTTTTG
AAATTTGACAAAGGAACAAGGCTTTCAGATATTCAATCGGTGAAACTTTATTATAGCGGTACAGAGGCGTTGCAGAATGA
GCATAAGAACCGTTTTGCACCGGTTGAATACATTTCCAGCCATGCTGTGGGAAATACGCTGGCTGCCAATCCGTCTTATT
CAATCAAAAAAGCCGAAGTGAGTAATCCTAATGCCGAAGTAACATTGAAGGGCAGCCAAGATCTGTTTCCAGGTGTCAAT
TATTTCTGGGTCAGCTTGCAGATGAAGCCTTCCACTCCGCTGGCCGCTAAGGTTACGGCGAGTATCGCCTCTGTGACAGT
GGATGGTAAACAAGCACTTATAGATATTGTATCTCCAAAAGAAACAGAACACCGCATGGGGGTAGGCGTGCGTCATGCCG
GAGATGATCAGTCGGCCGCATTCCGTATTCCGGGATTGGTGACTACCAACAAAGGTACGCTGTTGGGAGTGTATGACGTG
CGCTATAATAGCAGTGTTGATTTGCAGGAGCGCGTCGATGTAGGTTTAAGCCGGAGTACGGATGGTGGAAAGACATGGGA
AAAAATGCGTTTGCCACTGGCATTCGGAGAATATGGAGGACTGCCTGCTGCACAGAATGGGGTAGGAGATCCGTCTATTC
TGGTAGATACAAAGACCAATACAATATGGATTGTTGCTGCATGGACGCACGGCATGGGCAATCAACGGGCGTGGGTGAGT
TCGCATCCGGGAATGGATATGAATCATACGGCGCAATTGATGATGACAAAGAGTACTGACGATGGAAAGACGTGGTCGGC
TCCGATCAACATCACGGAGCAGGTGAAAGATCCTTCCTGGTATTTCCTGCTGCAAGGACCGGGGCGTGGCATCACTATGC
AAGACGGTACGCTGGTGTTTCCTATTCAGTTTATTGATGCCACACGTATACCTAATGCCGGTATTATGTACAGTAAGGAC
CGGGGACAAACCTGGAAAATACATAACTATGCCCGTACCAATACTACCGAGGCACAAGTGGCGGAAGTAGAGCCTGGTGT
ATTGATGCTGAACATGCGCGATAACCGGGGTGGAAGTCGCGCGGTATCTATAACCAGGGATTTAGGCAAAACGTGGACAG
AACATATTTCTTCGCGGAGTGCTTTGCGTGAGCCGGTGTGTATGGCAAGTCTGATAAAAGTAGAGGCAAAGGATAATGTG
CTTGGCAGAGATCTTTTGTTCTTCTCCAATCCTGATACAACGAAGGGAAGAAACCATATCACTATAAAAGCCAGTCTGGA
TGGAGGAGTGACCTGGTTGCCTGAACATCAGTTGTTGATAGACGAGGCCGATGGTTGGGGATATTCCTGTCTTACGTTGG
TGGACAATGAAACGATTGGCATTTTGTATGAGAGCAGTGTGGCACATATGACATTTCAGCAGATTAAAATAAAAGATATT
GTGAAATGA
>igc_K01186_MH0302_GL0056318_1253702_unknown_Lipid_Metabolism
ATGTGTGAGCCACAACTGATCTTCTGCGGCAGCAGCCCAGTTTACCTGAAAGAAGAATTAACCAAAAACAGCAATGCGGC
AAACGGAGGCATTGCGTTCAGAATACCGAGCCTGATTAATGCCAACGGCACGCTGATTGCGGCAATTGACAGAGCCTCCA
CAGGTGAGGACTGGGGCTATATCGAACTTGCGATTCGCCGCAGCGAGGACGGCGGCAAAACCTGGAGCGATATTGAATCG
GTTGCCGTTCCGCCGGCAAGGGAAACACGGATTTCCAGCGACTGCTATGCATCCGCCTTTTACATAGATCCCTGCATGGC
GGTGGCGCCGAACGGCGACATCATCATGATCGCGGATTTCTGGCCGGAGTGCATGGGGCTTCACCGAAAGAAACTGCTGG
ACAAAAAGAAGATCCCCTATGCGATGCTCAACGGCCGGATGCGGCCGCTGATCTATGACCGGGACGGTAATTTTTATTAC
ATTGCAGAGGACGGCAGCGTGCTGGACGCCAAGAAAAACGCAACGCAATACCGGATCACCGCGCCGACCGGTTCCCTTTA
CCGGGGAGACGAATATCTGGGCAATATTTACCTGAACGGCGCGATCGGGAAAAACGAGGCAGGCGCGAAAACAACATTCG
GCGCGCCGCTGAAAGCGCCGAAACGGTGCTATGTGTTTATGCTGAAAAGTTCTGACGGCGGCAAGACCTGGAGTGAGCCG
AAAGATATAACAAATATGATCTTAAACGAAGAGGACGGCACTTTCTTAGGCGTGGCGCCGGGTGTCGGCATTACCACAAA
GGACGGGCGCGTGATCATGCCGCTCTATTCCACAAAAAAAGGCGCCGCGTCTATTTACAGCATTGACAACGGCGAAACCT
GGCACAGGATGACGCGCTGCCCTTATGCCGAAAACCTGGACGAATGGCAGATGATTGAAACGCCAAACGGAGAGATACTT
GGACTCGGTCGCCAGAACGGTTACGGAAAAACACCGGTCTCCCTCTCTGCCGACAGTTCAAAAACCTGGGAAAAATGCAG
AAAGAGCGCCCTTTACGCACCAAAATGCCAGAAGAGCGTGATTACGGCGAACGGCTATGTATTCTGCTCCCACGCAAGCC
GGAAAACAAGGAGCGACGGTGTGATCTCCGTGGGCAAACTGCGCATGATCAAAGGCAGATACACCCATATTGACTGGTTT
AAGGATGTTGAGATCAACAAAGGATTTTTTGCATATTCCTGCCTTACACAGATCGACGAGGATACGATCGGCGTGCTCTA
TGAATCCGAGCCGAGCAGCTATATTGAATTCCAGACCTTCAAAATCAGCGAGATCTGCAAATGA
>igc_K01186_MH0307_GL0145523_974759_unknown_unknown
GTAAAGCATGGAACTATCGGCGCGGCTGTTAAAAGCCCGTGGTCGGGCAGATATTTGGCCCCCGCATGCAGTGATGAATG
CGGGAGCGATATTCTCCGTATATGCGAGGGGGATATTTTCGCGGGAAATTACCGCGAGGTTCAGCTGCCGGGAACAGTGG
CGTTTTCTTACAGGCTTTTGCCGCTTAAAAAAATCAAGCGCTGGGTTCTTGCGACCGAACGCGACGGGCACGCGGTCGTA
TACCTTTCGGATGATGACGGAAATACCTGGCGCGCGGTGGATATTCCGAAAACCGATAAATTTGAAATGAAGCCGCCGCA
TAAGGGAATACGCTGGGAAAACTCGGGTGTTGAGCCGACTGTTTCAGAGCTTGCGGACGGCAGACTTATGATGATACTGA
GAACCTCTACCGATTATCATTACGTTACATATTCCGCCGATTTCGGCGAAACCTGGTCGCATGCTGTTCCAACTGCGTTT
CACTCAACACTTACCAACCCGTATTTAATGCGCTTATCAAGCGGGAAAATACTTTTCTTCTATAACAATACAAAGCCCCT
GCCCGAGCAGGATAAGGAAAAGGTATTCCCACCGCTTGATAATGACGAAAAGGGCGGCGTATGGGAGGATGTTTTTACAA
ACAGAGACTCAAACTGCATTGCAATATCCTCTGATGAGGGCAAAAGCTGGCAGGGCTTTAGGGAGCTTTACCTTAATCCC
TTACGCAACAGCTGTGATTTCCGCACCGTGGGCGGCAACGGCTCGGGCAGAGATAAAAGCGTGCACCAATTTCAGGCAAT
TGAGCTGCCGAACAATAAAATACTGGTGCATGTGGGTCAGCACAGCAGGGTGCGCAGGCTGATGATTTTTGATATAAACT
GGCTTTATGAAAAAACAAGAAAAGAGGATTTTCGCGGCGGGCTTGAAAATACTTCAACGCAGGTGTACCTTAAAAGCGTT
TCGGGCTGTATGCGCAGCTTTCCGGGACATTGTGCATGGAACCGCACAAACGGCGCGGTGCCCGTGCCCGACCCCTGTGG
CGACCGAAGCGAGGTTGTGCTGATAAAGAACACCAATGACGACAGGCTTTTAAACAATGTGCAGGGGCTTGTTTGGAATT
TTCCCGCAGCGCATAAGGGTACTGTGAAAATAAAGCTGTGGGTAAACGGCATGGGGCTTAGAGTATCGCTTATGGACCAC
TGGCAGAACCCTTGCGATATTACCGTAAAGGACGATGCGGTTTTTACCGATATTATAACAAAGGAGCAAATAAACCGCGA
AGGCTGGAGCGAGGCGGAAATAAGGTTTGATACGGCGCTTAACACAGCGGTGCTCTTTATTAACGGTGAGCAAATAAAGC
AGCTTCCCGCACAGGTGGTCGCACCTAACGGACTGTGCTATTTACACCTGCAAACGGCATATGCTGAGGGCGACTGTGAC
GGCAGCCTTATAAAGCAGCTTGACTTTTGCTCGGAATAA
>igc_K01186_MH0308_GL0081777_1734391_unknown_Lipid_Metabolism
ATGCTCTTGACCATGAAGAAAACAGTTCAGGCCCTGATTGCCGGTGTAGTAATGCTTGGTGCTTTCGTAATGCCCCGGCC
GGCCGCTTCCCAAGTTCCGCTTTCATATAAGGACGGCGACAGAATCCGTTCGCTCGTAATGGACGGAGGTGATTATAATT
CCAAGTTCTATCGTATTCCCGCAATTGAAGTTCTCCCCGACGGCACTCTGATCGCCGTCGCCGACAAGCGTATCGAGACA
AGCGCCGACCTCCCCGGCAAAATCGACGTAGTGGCGCGCCGGAGCACCGACGGCGGAAAGACCTGGGGTCCATACATAAC
GGTGGCTGAACACAACGAGGATGGAGGCTACGGTGACCCCGCCATAATCAGAGACCGCCGCACCGGTGACCTGATCGTTA
TCTCCACTCACGGTAACGGCCTATGGAACAAGGCTCCCGGCCGCACAAGCATCTCCCGCAGCCGCGACGGCGGTCTGACC
TGGGAAAAGCCTGTCGATGTATCGGATCAGATCTTCACTACCGACCCCAACGGCAAGCAGCCCATCAAGATGACAGCCGG
TTTCGCATCGTCGGGCCGCGCCCTTCAGCTGAAAAACGGCCGCATAATGTTTGTCCTTGTCACCCGTCAGGAAGGTGTCG
ATCCTTTCCCCTGCTATGCCATCTACAGCGACAACGGCGGCAAGACATGGAAAGCCAGCAAGATGCCCGCAACGCTTGAC
GGCGACGAATCGAAAGTGGTCGAGCTCCCCAACGGCGATGTCCTGATGAGCATCCGCGCCCGTTTCGGCAAAACCCGCAA
GTTCGCCATCTCGAAAGACAAAGGCGAGACCTGGAAAGAACTCACCGATTACAATGACCTTCAGGACATTCGCTGCAACG
GTGACATAATACCTGTAAAATATAACGGCCGCGACGTCCTCCTCCAGTCGCTTCCCGCAGGTCCGGGCCGCAGCAACGTG
ACGATCTATGCCAGCTACGACGGCGGCAAGACATGGCCCCGCAAGTGTCAGGTTGTCCGCGCTCCGTCGGCCTATTCGTC
AATGCTCCTCATGCCTGATGGAAAAACCATCGCTATCCTGACCGAGGAGGAAGCCCACAACACCGACTGGAAGAATTACG
GTTACAGAATATGGTTCACTTCCATCCCCCTCTCCGAGATTCTCGGCGAATGA
>igc_K01186_MH0308_GL0184231_686684_unknown_unknown
ATGAAACGATTGACTCTACTTGCGCTTCTGCCCGGCCTTCTCTCCGGGGCCGCAGCGGCGAAACATGTTCCCTCCACGCT
TGACTCGGTGTGGGCGCCCGTAAAAGTGGCTACTCCTCCATCTGATGCCTACATAGGACTTTCGATGCTCGAGAACGGCG
AGATACGCTATTATAACTATGGCGAACAGGCCGTCCCCGGTTCGGTCTATCTTTCGAGCGCCGACAGCGGACTGACCTGG
CGCACGGTCAAATATGGCCGCGATATGCCTTACGGCGACCGCCGCAGCCCGGTGAGCGGCGAATATATCCGTCTGACCAA
CATGGGTAAGCCGGGCGTCTATTGCATCCGCACGAAAGGCGGTATCGACGGAGACCGGACGGTAACGAAAGTGTCGGATC
TGCCTTCGATAATGATAAAGCCGCCGGTTTTCATACGCGACGGCAAACGAATAGTGGTGGCGGCTCACGGAGGCACCAAT
CCGAAGGGTTGCTATACATACGTTTCGGATGATGACGGCCTGACCTGGAAACGATCGAACACGGTCACATCGCCCGACCA
CAAGGGGGGCGGTTTCCACCAGGGAATTCGCTGGAACCACGGGGCCGTGGAGCCTACGGTCATAGAGCTTAACGACGGGC
GCCTATGGATGATCATGCGCACATCGCAGGACCGCCACTACGAGGCGTTTTCGACCGACGGAGGGCTGACATGGAGCGAG
TCGCAGCCATCGCGCTTCTACGGGACCATAACGATGCCCACTCTCGGCCGTCTGGCCGACGGACGCCTGATTTTCTTCTG
GTGCAACACCACTCCGCTTCCGGAGATGGCTACGGCCAACGGCGTATGGGACGACGTGTTCACGAACCGCGACGTGACCC
ACGTGGCTATTTCGGACGATGACGGCAAGACCTGGACCGGTTTTCGCGAGCTGAACCTTGATCCGCTGCGCAACACTTCG
GATTACGCCCTCAACGGCAAGGGAATAGACCGCGGCATGCACCAGGCTCAGTTTGTAGAGGTGGCGCCGGGCAAGATACT
CGCTTCCATAGGGCAGCATCCGCTTCACCGCGCCATGATGCTGTTTGACGCCGACTGGCTCTACGAGAAAGAGCGGTCGG
ACGATTTCACTGATTCACTGGCCAACTGGACGACGTTCAATTATCTTAAAGGGATAAAAGGGCATTGCTCCTATAACCGC
ATTGACGGAGTGGCGCTTGAGCCGCATCCCGACAAGGCTGGTAAAAATGTGCTTCACCTGCGCTATGAACCGGATGACAG
ACTTGTGAGCGACGTGCGCGGAGCGGTGTGGAATTTCCCGGCCATGAAACGCGGGGCGTTTACGGCGAGTGTCCGCATTC
CCGAAGGGTCGGAGAATGTAGAGCTGGTGCTTAACGACCGGTGGTTCAATCCGTCGGATTCGGTGTCATGCCATGAGTCG
ATGTATCGTCTGCCGCTTGACCGCAAGCAGCTCGGCATCAAGGACGATGCGTGGCACAATGTGACAGTCGAGTGGAATCT
GGACTCTCCGAAAGATAAAAGCGCGCGCGTCAGGGTTGACGGAAAACTGCGCCGTCAGCGGCTGCCGCTGCAGAACGCCA
GTCTGGACGGCATAAGCTACGTGCATTTCATAGCGCTTCCGGCCCCGGCGACCTCTCAGGGCATTTACGTGGAGGAGGTC
AGGGCCAAAGCGGCTGAATAG
>igc_K01186_MH0309_GL0028332_2193779_unknown_Metabolism
ATGAAAGTCAACAACTTCGTACAGGAATTTATCGTTGAGGAAGATCGCCCGTTCGACAGCGCGCACGCGTCGACGCTGCT
GCAGCTGCGAAACGGCGGCGTTCTGGCCGCGTGGTTCGGCGGCTCCTGGGAGCATGCCAAAGACGTCGCCATCGGGACGG
CGCGCCGCATCGGCGGCCGCTGGCTGCCCCCCGTCAAGGTTGCGGACGTGCGCGGCGTTCCGATGTGGAACCCGGTGCTC
TTCCGCCGCGCGGACGGCACGATCGAGCTGTTCTTCAAGGTCGGCGAGGAAATTTCCGATTGGCAGACGTTTTTCGTCCT
CAGCCGGGACGAAGGCGAAACCTTCTCCGCAATGGAAGAGCTTGTGCCCGGGGATACCTGCGGCGGCCGCGGCCCCGTCA
AGAATAAACCGATCCGCCTCAAAAGCGGCCGGGTGCTCGCGCCCGCTTCCCTCGAAGGCCCGCTGTGGGACGCGTTCGTC
GATATTTCCGACGACGATTGCCGCACCTGGCGCATGAGCGAGCTGGTGCCCATCCGCCGCGTACAGCTCAGCGCCGGCAG
CTCGATGAACAATGAGGTCGTCGACCGCCCGTACAATCCGCAGTACTGCTTCGGCAAGGGGCTTATCCAGCCCACGCTCT
GGGAGGATGAAAACGGCGTGCACATGCTCTGCCGCAGCACGTCCTCGCGCGTCTTCCGCAGCGATTCCTGCGACGGCGGC
GAAACCTGGCGCCTCGCCTACGATATGGGCCTGCCCAACAACAACAGCGGCCTCGATCTCGCGCAGCTGTCCGACGGCCG
CCTCGTTCTGGCCTACAACCCGCGCGAGAACCTCCCCGGCTATTACAAAGGCCCCCGCACGCCGCTGGTCGTCGCCGTCT
CGTGCGATAACGGCGAAACGTTCGAAACCGTCAAGGTGCTGGAAGACCAGCCCGGCAATTACTGCTACCCGTCGATCATC
GTCGGCGAAAACGACGAAATCATGGTCGCATACACCTGGAACCGTCTGCGCGTGGCTTATTGCAGCTTCACGCTGGATTG
A
>igc_K01186_MH0309_GL0046008_761950_unknown_Lipid_Metabolism
ATGAATAAAACACTATTATTTACGCTTCTATCCATCTTGTCGATCTCCTGTACAAAATATACCGACAAGATATCCGTTAC
GATAAAACAACCCGTTCTGCCCGTCCTCACCATGAAGGATGCAAATCCGGTATTAAAGATTGAATTGATACGAGATCAGC
CGATCGATTATACATTACAATCGATCGCGTTTGCTTTGCAGGGAACAACTAATATCAACGATATTGAAAGTATCGGGCTT
TATTATGCCGACCCTAAAGGTACTCTTGATAAAGATAAACCTGCAATACTCCCTATTGCAGTATCGGAAACTGTTACTAT
TAACACTGAGATTCATGTAGAAACAGATACGCTCACCCTCTGGCTTTCCTTCAAATTAAAAGAAAAAATCGACCTCGGCC
ATCGATTTAATGCCTATTGCTCTGAGTTGCAAACAAGCGAAGGTAAAATAAAAATACCTGAAACAACATCTCACGGACTA
CGTGCCGGCGTTGCCGTTCGTCAGCATATGCAGGATGGCGTACATACATCCCGCATTCCAGGTTTGGCTACTTCCCGAAA
AGGGACCTTACTGGCGATTTATGATGCCCGTTACGAAAACTCACGGGATTTGCAAGGAGATATAGATATCTGCCTGAATC
GTAGTATAGACGGTGGACAGACCTGGCAACCCATACAAGTCGTTCTGGATATGAAAGAATGGGGCGGTCTTCCCGAAAAA
TACAACGGAGTAAGCGATGCCAATATCCTCGTAGATGAAGAAACAGGAGATATATACGTAGCCGGTCTCTGGATGTACGG
TGTATTGGATAATGAAACCGGCAAATGGATACCCGGAATGACTAAAGACAGTACCCGTTGGATGCACCAATGGCGCGGTA
AAGGCTCTCAACCAGGCTTTGGCGTTAAAGAAACCAGCCAGTTCCTGATCAGCAAAAGCACAGATGATGGCCTGACATGG
AGCGAACCGATTAACATCACAGCACAAGCCAAACAAAAAGAATGGTGGCTTTTTGCTCCCGCTCCCGGACATGGCATCAC
GTTGAAAGACGGAACTCTTATCTTTCCCACTCAGGGACGTGACAAAGAAGGACAATCATTCTCTAACATCACCTGGAGTA
AAGACAATGGGAAAACATGGAAAACAAGCAGTCCTGCATTCCATAACACAACGGAATGCATGGCAGTAGAACTATCCGAC
GGAAGCATTATGCTGAACATGCGTGACAACCGTAACCGGGGCAACAGAGAAGAAAACGGCCGGCGTATCTGCGTCACTTC
CGATTTGGGACAAACCTGGACGGAACATCCTACATCCCGGAAAGCACTTATCGAACCGACGTGTATGGCCAGTATCCATA
AACATATCTATCATCAGGATAGCAAAGAAAAATCCATACTCCTTTTCGTAAATCCGGAATCCTACTCCGAACGTAATCAC
ATCACTTTAAAAGTAAGTTATGATGATGGTAATACCTGGCCGGAAGAAAAGAAAATATTACTGGACGAATACAATAGCCG
TGGATATTCCTGTATCACATCAGTAGATGAAAATACGATCGGTATTCTATACGAAAGCAGTCAGGCCGACATGGTATTCC
AACAAGTCAGTCTAAATGAAATAGTACCATAA
>igc_K01186_MH0309_GL0046009_1871502_unknown_Lipid_Metabolism
ATGAAGAAAATGATAGCAACTTGCTCTATTCTGCTGATGCTACTCAGTATTTCACTACAAGCCCAGGAAAACCCGACAAC
CGATGTGTTTCAAAAAGGACAAGACGGCTATGCCTGTTTCCGCATCCCGGCTATTGTCCGATCCAAAGCTGGTACTTTGC
TGGCCTTTGCCGAAGCTCGAAGGAACAGCTGCTCGGATACCGGTAATATCGATCTGGTAGTAAAACGTTCGGAGGATGGC
GGTAAGACCTGGAGCAAAGCAATTACTGTATGGGACGACGGAGACAATGTATGTGGAAACCCCGCTCCTATTGTAGATCA
GGAAACCGGACGCATTATTCTGGTAACCTGCTGGAATCTGGGAGAAGACCACGAAAAAGAGATCATTGATGGGAAAAGCA
AAGATAGCCGCCGCATATATGTACTCTCTTCGGACAACGACGGGATAAGCTGGTCTGCTCCCAAAGAAATCAGTTCTTCC
GTAAAGCATCCGGACTGGACCTGGTATGCAACCGGTCCCTGTCATGGTATTCAACTGCAAAACAAAAAGTATAAAGGACG
GTTAGTCGTATCAGCCAATCACATGGTAGCCGGTACTAAAACATATCATTCCCAGCTTATCTATTCCGACGACAAGGGTG
AAACCTGGAAACTGGGCGGGATAGTCAGCAAACACGGTGGAAATGAGAGTAGTGTAGTCGAACTTGAAAATGGAAACCTT
ATGTTGAATATGCGGAACTACAACCGAGAAGAAAGCAAATCGCGCAGCTACGTTATCAGTGAAGACGGTGGAGAAACCGT
TTCCGAAATGCAATATCTGCCGGAACTGATAGAGCCCATTTGCCAGGGAAGCACGTTGAACTACATGAAGAACGGCAAAA
TAAGCAACAACATCCTGTTCTCGAATCCTGCATCCACGGATAAAAGGGAGAAAATGACAATCAAACTGAGCGAGAATAAC
GGTAAAACATGGCCATATGCTTTCCCTGTCTATTCCGGCCCCTCGGCCTATTCCGATTTAGTGAATCTACCAGACGGAAA
CATCGGGCTACTATACGAATATGGTACCGACAATGCATACGAAAAGATAGGCTTCACTTGTATCTCTTTCGAGACTCTGA
AGAAACTCTGA
>igc_K01186_MH0309_GL0101217_768748_unknown_Lipid_Metabolism
ATGAAGAAAAGCATCTTTTATCTCTGTCTTCTATTCATCGCACAAACCGCCTTTGCAGCAGACAGCTTGTACGTAAGGGA
ACAGCAGATTCCTATTCTGATCGACCGTACAGACAATGTGCTGTTGGAAATGCGTATTCCCGCACAGAAGGGGGATGTAT
TAAATAAGTTCACCCTACAGTTCGGTAACGAGACAAACCTGTCGGACATCAAAGCGATCCGGTTATTTTATAGCGGAACG
GAAGCGCCGGCAAGGGAAGGCACGCATTTCAACCCGGTTACTTATGTGACAAGTTTCACACCGGGAAAGACACGTGTAGC
CAATCCTTCTTATTCCGTAAAACAGGATGAAGTGACCACACCGGCAAACACCATCACACTGACTTCCAAACAGCCGATGG
TAAAAGGGCCGAATTACTTTTGGGTAAGTATCGAGATGAAACCTGAAACGTCTTTACTATCGAGAGTGTCCTTCACAATG
CCCGAAGCAGTCATCAACAATAAACCGGCTGCAATAGCCTGGAAAGGGAAAGCAGAGGCTCCCCGTCGCGTCGGTGTAGG
AGTACGCCAGGCAGGTGACGACGGTTCTGCCGCTTTCCGCATCCCGGGAATGGTTACTACCAATAACGGAACTCTTCTGG
GGGTATACGACATCCGCTACAACAGCAGCGTCGACCTTCAGGAAATGGTCGATATAGGCGTAAGCCGCAGCACCGACAAA
GGACAAACCTGGGAACCGATGCAGGTTGCTATGACATTCGGTGAAACCGGCGGTTTACCCCATGCCCAGAACGGCGTAGG
CGACCCGTCCATCCTTGTGGATGAAAAGACAAACACGATCTGGATCGTTGCCGCCTGGACACACGGAATGGGTAACGGAC
GTGCCTGGTGGAACTCGATGCCGGGTATGACTCCCGATGAAACGGCCCAATTAGTGCTGGTAAAGAGTGAAGACGACGGT
AAGACATGGAGCGAACCGATCAACATCACTTCACAGGTAAAAGACCCTTCGTGGTACTTCCTGCTGCAAGGGCCGGGACG
CGGTATCACTATGCAGGACGGTACACTGGTATTTCCGATTCAATTCATCGATGCGACACGCATTCCCAACGCAGGGGTAA
TGTACAGCAAAGACCGCGGCAAAACATGGCATATCCATAACCTGGCCCGCACCAACACGACCGAAGCACAAGTGGCAGAG
GTAGAACCGGGAGTGTTAATGCTCAACATGCGTGATAACCGTGGCGGCAGCCGTGCCGTGGCAACGACCAAAGACCTGGG
TAAAACATGGACGGAGCATCCTTCCAGCCGTAGCGCGCTTCAGGAACCGGTATGTATGGCCAGCCTCATCAAGGTAGATG
CGGAAGACAACATCACCGGAAAGAAACTATTACTGTTCTCCAACCCGAACACGACAAAAGGACGTAACCATATCACAATC
AAAGCCAGTCTCGACGGAGGTCTGACCTGGCCGGCAGAACATCAGGTACTGCTCGACGAAGCCGAAGGATGGGGTTACAC
TTGTTTGTCTATGATCGATAAGGAAACTGTCGGGATCTTCTATGAATCAAGTGTGGCACACATGACTTTCCAGGCGATCA
AGATCTCCGACCTTATTAAAGAATAG
>igc_K01186_MH0314_GL0095276_758493_unknown_Lipid_Metabolism
ATGAAGAAAACACTTGCCGCGATTGCCCTGCTGGCTGCATTTTCAGCCGGAGCGCAGAACGACACCGTACGCGTATGGAA
AACACAGGTACCGCTATTGATTGAGCGCACCGACAATCCGGTGTACTATTTGAAAATCGATGCCCAGACAGGCGACAAAA
TGAACGAAATCACGATGGAATGGAGCGACACGAAAGCGCTTCCATACGTCGAAAGTTTGAAACTCTATTATGGCGGCACA
CGCCTTACGGCCTCTATCGGCAAAAACGTGATGAAGCCGCTGGAATATCTGTCGTCCACCACCAAAGGCGAAACGCTCTC
CGCCGTGCCGGGCTATTCGCTGCTGAAAGCCGAAGACCGCAACGGGAAAAAGAAAGTGACGTTCCGACTGGACCAAGACC
TGACGGAAGGTACGCATTTCTACTGGGTCAGCCTCGAAATGAAACCGACGGCTCCGCTCGGCACTACCCTGCAACTAGAC
TGCACGGGAGCGACTGTCAACGGCAAAAATGCCGTACTTCATTACGTATCCGGCAAAGGTGCGGCGCAACGCACTGCCGT
GGGCGTGCGTAAAGCCGGCGATGACAATGTGGCGGCCTACCGTATTCCGGGAATCGTCACGACAGACCACGGCACTCTGC
TCGCCACCTACGACGTGCGCCACAACAACAGTGCCGACCTTCAGGAACACATCGACGTGGGACTGAGCCGAAGCACCGAC
AGCGGGAAAACATGGGAAAAGATGCGCATACCGCTTTCCTTCGGCAACTACGGCGGACTGCCTGCGGCACAGAACGGCGT
GGGCGACCCCTGCATTCTGTTTGACCCTACAACACGCACCACATGGATTGCAGCCGCATGGACACACGGAATGGCTGGAC
AGCGGGCATGGAACGCCTCGAAACCGGGCATGGACATTGAACAGACGGCACAACTCGTACTGACAAAAAGCACGGACGAC
GGCAAGACCTGGTCGGAACCAATCAACATCACCTCACAGGTAAAACAACCTGAATGGCATTTTCTGCTGCAAGGTCCGGG
CCGCGGCATTACGATGGAAAACGGCACGCTCGTCTTCCCTATCCAGTTTATCGGCAAGGACCGCATACCGTGTGCAGGCA
TCATGTACAGCACTGACAAGGGAGAGACATGGACCATCCACCAACCGGCACGCACCAACACAACAGAAGCACAGGTAGCG
GAAATCGAGCCGGGAGTGCTGATGCTCAACATGCGCGACAACCGCGGCGGAAGCCGTGCCGTATCGACCACCACAAACAT
GGGGAAAACATGGGTGCAACATTCTTCTTCGCGCAATGCGCTACAAGAGCCCGTGTGTATGGCAAGCCTGCTCCATGTGA
AGGCTGAAGACAATGCACTGAAGCGCGACCTCCTGCTATTCTCCAATCCGAATACCACCGCAAAACGCCACCACATCACC
ATTAAGGCGAGTCTCGACGGAGGCAAGACCTGGCAGGAAGCCAACCAACTACTTCTCGACGAAGCTATCGGCTGGGGCTA
CTCCTGCCTGACAATGATTGACCGCAAAACCGTAGGCATTCTCTACGAAAGCAGTTCCGCCAACATCACCTTCCAAGCCA
TCCCGCTGAAAGACATCGTCAAGGAATTGAAATAA
>igc_K01186_MH0314_GL0115250_765341_unknown_Lipid_Metabolism
ATGAAACGATTTTTTTCACTGACACTAGGTATGCTGGCAGCCATAGCTGCCCAAGCTGCAGATACCATCTATACCAAGTC
ACCTCAGATTCCTATTTTGCTGGAACGAAACGACAATGTACTCTTTTACATGCGAATGGACGCTAAAGAGACAAAGACAC
TGGACGAAGTAACCGTTACATTCGATCAGAATGTACCTCTGTCGGCCATCAAATCTGTAAAACTTTACTACAGCGGAACA
GAAGCACCTCAAGACCGGGGGAAAAAACGCTTTGCACCGGTAGAATATATTTCCAGTCAGACACCGGGAAAAACACTGGC
AGCCAATCCTTCTTACTCCATCAAGAAAGACGAATGCCAGCCAACCAACCATACACTGACTCTGAAAAGCAACCAGAAGC
TGTTTCCTGGCTTCAATTTTTTCTGGGTTAGTCTGGAAATGCAGCCTAATGCTAATCTGAATACCCCGATTACCGCTGAA
ATTACACAAGCCGTGGCCGACGGAAAAGTTAATCCTGTAAAAGATATCGCATCAACACCCGTTATTCGTCGTTTAGGGGT
AGGTGTACGACATGCCGGTGATGACGGATCGGCAGCATTCCGCATTCCAGGACTGGTAACGACCAATAAAGGAACATTGC
TGGGGGTATACGACGTACGATACAACAGCAGTGTAGACTTGCAGGAACATATCGATATAGGTCTCAGCCGCAGTACAGAT
GGCGGACAAACATGGGAAAAGATGCGTCTTCCACTCTCTTTCGGAGAGCACGACGGACTTCCTTCCGCACAAAACGGCGT
CGGCGATCCTTCGATACTGGTAGATACCAAAACCAATACAATATGGATAGTAGCGGCCTGGACACACGGCATGGGTAACC
AGCGTGCCTGGTGGAGTTCACACCAGGGAATGGACCGGAACATTACTGCTCAACTGGTATTGGCCAAAAGTACTGACGAC
GGAAAAACATGGTCGGCTCCCATCAATATCACTGAACAGGTAAAGAAACCGGAATGGTATTTCTTACTACAGGGACCGGG
AAGAGGTATCACCATGAGCGATGGGACATTGGTATTCCCTATCCAATTCATTGACAAGACTCGTATTCCCAACGCCGGTA
TCATGTACAGCAAGGACGGCGGACAAACCTGGCACATCCACAATCATGCACGTACCAACACTACCGAAGCGCAAGTAGCC
GAAGTGACTCCAGGTACACTCATGCTGAATATGCGTGACAATCGTGGAGGAAGCCGTGCCGTCTATACCACAACCGATCT
AGGCAAAACCTGGAAAGAACACGAATCTTCACGTACAGCCTTGAGAGAGCCTGTATGTATGGCCAGTCTCATCAGTGTTC
CGGCTAAAGACAATATACTGGGCAAAGATCTGCTGATTTTCTCCAATCCGAACAGTACTTCCGAAAGAAAAGACATTACC
ATCAAGATTAGTATGGATGGTGGAAATACCTGGCTCCCCGAACACCAATTACTATTGGACGAAGGATATAACTGGGGATA
TTCTTGCCTCACAATGATTGATAAGGAAACCATCGGAATACTTTATGAAAGTAGCGTAGCTCACATGACTTTCCAAAGCA
TTAAACTGAAAGATATTGTAAAAGAATAA
>igc_K01186_MH0318_GL0060551_3884468_unknown_unknown
TGCCGCCGCACGGTAATCTTCTCCCTGGATTGGCTTTATGAAACCGAGCGCTCGGAAAGCCTTGAAGACGGCATGCGGTA
TCTGAGCACTTTTCTCTATCGCAACAGCGTCAGCGGCAGCACAAGCTTTGCTTATTCCGTCGGCGATGAAAAAATGAACG
GGCATTGCGCCTGGAACCGTGCCGACGGCCCCATGCCCGTGCCGAGCCCAGACGGGGAGCTGCGCGAGGTGCTGCAAATC
AACCGCTATCATGACGAGCGCCTGTTCAGCGAGGTGCAGGGGGCTGTGTGGAACTTCCCCGCCTCCGTATTCGGCGAAAT
TCGCATTCGGTTGTGGATCGGCGGCGCAGGGCTGCGCATCAGCCTTTGCGACCACTGGCTCAACCCGAGCGACCCGACGG
TTGCCTATCGCACCAACGCCTCTTTCTGCCTTTCCGATGCCTGCGTGAAAAAAGACTGCTGGCAGGATCTTTTAATTCGC
TATGATACAGAGCGCGGCATTGCCCGCGTTTATGATGAAAGCCTTGAAAACGCTGCCGAAAGCTGCCGCCCCGGCGGAAT
TTTAACCACGCTGCGTTTTCGCAGCGTCGCGCCGCTCGGGCTTTCCTACCTGCATTTGCAGACCCTTGCGGAAGAGGCGG
ATCCTTTCGGAACCTATGTGCGCTCTTTGGAACAAAAAGCGCTTTCAAAGAGCCCGTTTTCGGCAGAGACGGCATGA
>igc_K01186_MH0318_GL0073194_1276020_unknown_Lipid_Metabolism
AAAAAGAGATTTATTTTTATTCCTTTGGCTATACTTATTGTTATAGCTGGCGTTTTAATTTGGGCTTGCGAGCTTAGACA
TCCTTTTGGTATGGGTCTATCGGCTGAATTATTAGCGAGTTTAGAACCGTATATGAGCGAGAGCGGAGGGCCGGGTTATA
AAGGAGATATAAGCGCTCAGACTACTAATACTTATATCACAAAAAGCACTAAAGTTATGGTATTCCCTTTGAAAGAAGGC
AATGATTATTATAGAATTCCGACTTTGGTGCAACTTACAAACGGAGATTTGCTTGCTTTCGCCGATAAAAGAATAGGAGG
AATAGGAGATGTAAATGCAGCTCCTATAGAAACGGTATATAAAAAAAGCAAGGATAATGGAAAAACTTGGAGTCAGGAAG
TTAGAATTAGTCCTTCAACCAGTGATAGATTTAGAAGTTATGGGGATGGAGCATATTGCGTGGATAGAAAAACGGGAAAT
ATCATCTGTTTAGTTGTAGGCGACCAAGGTTTTTTACATTCCACACCAAATAATCCTATAAGAACGAGATTGATAATAGG
CAGAAATAACGGCTCAACTTGGGACGATCCCATTGATATAACCGACCAAATATATGGAGCTAATTGTAAGGACCCTGATA
GAAAAAATTGGTATGGGGTATTTACCACTTCTGGAAACGGAGTTCAGCTTAGAAACGGCAGAATAATGTTTGTATTAAAT
GTTAGAAAAAGTGATAAAGTAAGTCCTTTATTTAATCATGTTCTATATACGGATGATGGAGGTGCTACTTGGAAAGTTTC
TAAAGGCGCTCCAGACATATCCAAAAATCCAAGTAGAGGCGGAAGCGAGGCTAAAATAGTTGAGCTTAATGATGGAACTC
TATTAATGGCTATAAGACCAGAAGGTATTTATCAAAGATTCTTGGCGAAATCTACCGATAATGGCGAGACTTGGGGCGTG
GCAGAACCGCGAAGCGATTTGCCTTCTTCAAGTTCTAATGGGGATATAATATATTATACCTCTACATTAAACGGCTTTGA
TAAAAATAGAATAATTACAATGTTTGATAGCGTTCCTTATACCGAAGCTACGCCTCCAGGTAGCCCAAAATTGTATTGGA
GTTATGACGAGGGCAAGACTTGGAAAGGTTTTCTAATACATAGCGGTAATGCTGGATATTCTTCATTAGCCATATTAAAA
GACGGCAGTATAGGAATATTAGCCGAGATTGGAGGCTCTTGGAATGGTCCTATATATTTTATGAGATTAAATATGAAATA
TATTACTAGTGGTAAAGATAGCGGACCGTTTAAAGTTAAAGTCAAACAAAAATAA
>igc_K01186_MH0318_GL0168461_2159316_unknown_Lipid_Metabolism
CCTGGTATCGATTTTAACTTACGAAATTGGTATATAATGCAAGGAATGGCTGCAGGTCCAGGTTATACTGGAAATATTAC
TTATGGGAGTAATATTATAATATATCCATCAAATTATATGAAAGACGCTAAAGATATGGTTTTTTCAAATGGAACTTACA
ATTATAGAATACCAGAATTATTAGCTTTACTAAACGGAGACCTTTTAGCTTTTGCAGATAGAAGATATAATGGCGCGGGC
GATTTACCAAATAGGATTGAAGTTTATGTAAAGAAAAGCACAAATAATGGGACAAATTGGGGAGCAGAAAAACTAGTAAC
TCCAACTAGCTTAAGTAAATCCGATGGGTATGGAGATACGGCTGCAGTTTTAGATAGAAAAACGGGAAATGTTATAGCGG
TAGTAGCCCACGGACAAGGTTTTTTTAAGTCAACCTCCAAAGACCCTATTAGAATTATAACGATTAGAAGCAGAAATAAT
GGGGATAGCTGGGAAGCGCCGATAGATATAACCTCTCAAATTTATGGAGCTGGATGTGGTGATTTAACTCGAAGAAATTG
GCAAGCGGCTTTTGTCACTTCTGGGAACGGACTTCAATTAAGAAATGGAAGACTATGTTTTGTTTTAGTCGTTAGAGAAA
CTACTCAAACTACGACAAAGTCGATTAAAAATTATCTAATGTATTCGGATGATGGAGGGCATAAATGGAAGGTTAGTAGA
GGAAGCCCAAGAAATGATAATGGAGGAAACGAGGCAAAAGTTGTCGAATTAAATCAAGATGGACATTTATTAATGAATAT
TCGTCCAAACGGACCAATATGGCAAAGATATTTATCTCGTTCTTACGATTACGGAGAAACTTGGACAGAGGCTAAAGTTC
AAAATGATTTGCCATCTTCTGGCTCTAATGGGGATACAATTTATTATACTTCTATCTTAAATGGTTATGATAAAAATAGA
TTAATAACTTTAGTAGACGCAAGACCTTATACAGGTGGAGCTAACGGAGGTCCTGGAAACCCAACATTTTACATAAGCTA
TGACGAAGGA
>igc_K01186_MH0318_GL0207617_3904508_unknown_unknown
GGTGATCAGAGCCTGCAGCAATTTGAAATTTGGGAACTGCCGCTGAACAAGGTCCTTGTGCTGTGCGGTCAGAACATGTC
CACGCGGCGCGTGATGTGTTTTGATCTTGACTGGCTCCTTGAGCATAAGCGGCAGGATACTTTCCAAAGCGGCCTTGAAA
GCGTTTCCACGTTTCAATATCTGAAAAGCCTCTGCGGTGCGCACTTCGGGCACTGTGCCTGGAACCGTACGGACGGCGCA
TCGATGATGTCCGACCCGGAGCAGGGCATCCGCGATGTGGTGCAGCTCTGCCGCTATCACGACCCGCGCCTTTACAATGA
AAAGCAGGGGCTCGTTTGGAATTTCCCCGCCGCAAAACGCGGCACTCTCTCCATAGAGATGCGCATTGACGGCAGCGGGG
TCGGCGTTTCCCTCTCGGATTTTTGGCTCAACCCGAGCGACCCGACCATGGCGCAGCGGCACCCGTTTTATTTCACCCTG
GAAAAAAGTGACCTTGAGCAGGGGTGGAAAACCGTCACCCTTTCCTATGACACGGTTGCGGGAGAAATCGCCGTAAGCTG
CAAGGGCGAGGACGAGGACCGCCTTCTGTTCTATGTGCGCGCAAGCCGTCCCTGCCCGCAGGGGCTCTGCTATCTGCATA
TGCAGTCCCTGGCGCAAAGCGAAGATGCAAGGGGCACCTATGTGCGCCTACTTTCGGAAGAATCCGAGCAATGA
>igc_K01186_MH0318_GL0207618_3731204_unknown_unknown
ATGAACTGGTATACAAAAGTCATAGAAGACCGTTTGGATGCACAGCAGAAAACCATGCTGCAGGGCTTTCATGAGCCGAG
CTGCGTCACCGTTCCCTTGCTCAATTCCCGCAGACAGACCTGCGTGATGCCAAACGGGGCGCTGCGCCAATATTCCTCCT
CCGACGGCTATTCCGAATCGCTGGACGGCGGGCTCTCCTGGAGATTCCGCAAGCTGAAAAAAAGCGAAATGGGCGCCGCG
ACACGCAACCCCAAAAGCGGGCGGTATTGCACCGTCGTTGCAAAAGAGGACGGCACCTATGCCCTGTTTTCCGATCTCGG
GCCGGATGACGACAACTATCAATCCGTCAAAATTTCCGAAAAGGTTTATATCGATATTTTCCAACCCGCTTTCTTAGAGG
AATATGACCGCTGGATCGTGACCATGAGCGCTTTTTCCGACCCTTCAAGCTACGGCCCCGCCGTCGCCTGGTCCGACGAT
GACGCGCAAAGCTGGACGGTCACCGAGCCAAGCAAGGCGCCGGACCACCGCCCCGTCTTCCCCGATAAGGGACTGCGCTG
GCAAAATGCCGGCTCGGAGCCGGTGCTCACGCTGCTGCCAAACGGGGAGCTTTATATGCTTGCCCGTACCTCTTTGGATT
ATTTATGGGAATACCGCTCAAAGGACGGCGGAAAAACCTGGTCCGAGGGGAAGGCTTCGCCCTTCCATGCAACGCTCACC
ACACCGAATTTTCTGCGGCTG
>igc_K01186_MH0319_GL0002332_2292434_Phascolarctobacterium_Metabolism
ATGCAAAAGGAATTGATTATGCGCTGTTTGCCGACGGCCTTCTGCCATGCTTCAACAGTATTGGCGCTGCCAGACGGCAG
CCTGCTTTGCTGTTGGTTCGGCGGTACGCATGAAGGCGAAAGCGACGTGGGTATCTACCTCAGCAGACGCACGGATGCAG
GCTGGAGTGAGCCAAAGCTGCTGGTGAACGGGGCGGCGGCGAACTGGAATCCGGTGCTTTTTGCGGGCGCGGACGGCAGA
TTGCTGCTGTTTTACAAGCAGGGCCAGCAGATTGCCGATTGGCAGACGTGGCTGCTGCAGTCGACGGATAACGGCGAAAC
CTGGAGCGGACCGCAGGAGCTAGTACAAGGCGACGTGAGCGGCGGACGCGGACCTGTACGCAACAAGCCGTTGCGTTTGG
CAAGCGGACGTATTCTTGCCGGTGCTTCTACCGAACACGGTATCTGGAAGGCCTTTGCCGATATCAGCGATGACGATGGC
GCAAGCTGGCATAAATCCTCTGCAGTGCAGATTGAGGGACTGCAGTATCAGGCAGGCGAAAAGACTGCCGATAGCAATAT
TGCTGTCAGCCAGCAGTCCTTTTACGGACGCGGCGTAATTCAGCCGAGCCTTTGGCAGAGTGCGGACGGCAGTGTGCATA
TGCTGCTGCGCAGCAGCGAGGGCTTTATCTATCGTAGCGATTCCGCGTATGACGGCGAAACCTGGTGCAGTGCCTACGCT
TTGAGCCTGCCGAACAATAACAGCGGTCTTGACTTGGTGCGTACTGCCGGCGGTGTGCTCTACTTGGTGTGCAATCCGGT
GGCTGCCAACTGGGGCCAGCGTTCTCCCTTAAGTCTGTTCAAATCCACAGATGATGGTGCGAGCTGGCAAAAGCTCTTTG
ATTTGGAAACAGAGCCTGCGGAATTTTCCTATCCGGCGATTATTGCCGACGGCGAGGACCTTGTGCTCACCTATACTTAT
AAGCGTTGCAATATTGCTTGTGTAAGATTGAGCGCGGATGAACTTGTTACCCTTTAA
>igc_K01186_MH0319_GL0163547_758521_unknown_Lipid_Metabolism
ATGAACAAGACACTTGCCGCGATTGCCCTGCTGACAGCTTTCTCAGCCGGGGCACAGAACGACACCGTGCGTGTATGGAA
AACACAGGTACCGCTATTGATTGAGCGCACCGACAATCCAGTGTACTACCTGAAAATCGACGCTCAGACAGGCGACAAAA
TGAACGAAATCACGATGGAATGGAGCGACACGAAAGCTCTTCCATACGTCGAAAGTTTGAAACTCTACTACGGTGGCACA
TGCCGTACGGCCTCTATCGGCAAAAACGTGATGAAGCCGCTGGAATATCTGTCGTCTACCACCAAAGGCGAAACGCTCTC
CGCCGTGCCGGGCTATTCGCTTCTGAAAGCCGAAGACCGCAACGGTAAAAAGGAAGTGACGTTCCGACTGGACCAAGACC
TGACGGAAGGTACGCATTTCTACTGGGTCTGCCTTGAAATGAAACCGACGGCTCCGCTTGGCACTACCCTGCAACTGGAC
TGCACAAGTGCGACCGTCAACGGACAGAATGCCGTGCTCCATTACGTTTCGGGAAAAGGAGCAACCCAACGCACCGCCGT
GGGCGTGCGCAAAGCAGGCGATGACAATGTGGCGGCCTACCGTATTCCGGGAATCGTCACAACCGACCGTGGTACTCTGC
TCGCCACCTACGACGTGCGCTACAACAACAGTACCGACCTTCAGGAACACATCGACGTGGGACTGAGCCGAAGCACCGAC
GGCGGAAAAACGTGGGAAAAGATGCGCATACCGCTCTCGTTCGGCAACTACGGCGGACTGCCGGCGGCACAGAACGGCGT
GGGCGACCCTTGTATTCTGTTTGACCCAACCACACACACCACATGGATTGCAGCCGCCTGGACGCACGGAATGGCCGGAC
AGCGGGCATGGAACGCCTCGAAACCGGGCATGGACATTGAACAGACGGCACAACTCGTACTGACAAAAAGCACGGACGAC
GGCAAGACCTGGTCGGAACCAATCAACATCACCTCACAGGTAAAACAACCTGAATGGCATTTTCTGCTGCAAGGTCCGGG
CCGCGGCATCACGATGGAAAACGGCACGCTCGTCTTCCCTATCCAGTTTATCGGCAAGGACCGCATACCGTGTGCAGGCA
TCATGTACAGCACTGACAAGGGAGAGACATGGACCATCCACCAACCGGCACGCACCAACACAACGGAAGCACAGGTAGCG
GAAATAGAGCCGGGAGTGCTGATGCTCAACATGCGCGACAACCGCGGCGGAAGCCGTGCCGTGTCGACCACCACAAACAT
GGGGAAAACATGGGTGCAGCATTCTTCTTCGCGCAACGCGCTGCAAGAGCCCGTATGCATGGCGAGTCTGCTCCATGTGA
AGGCTGACGACAATGCACTGAAGCGCGACATCCTGCTGTTTTCCAATCCGAACACCACCGCAAAACGCCACCACATCACC
ATTAAGGCGAGTCTCGACGGAGGCAAAACCTGGCAGGAAGCCAACCAACTGCTTCTCGACGAAGCTATCGGCTGGGGCTA
CTCCTGCCTGACGATGATTGACCGCAAAACCGTAGGCATTCTCTACGAAAGCAGTTCCGCCAACATCACCTTCCAAGCCA
TCCCCCTAAAAGACATCGTAAAGGAATTGAAATAA
>igc_K01186_MH0321_GL0139807_2318446_unknown_Metabolism
ATGAGTTGCGATCGTGAATTTAGATATTTGGCAATTAGTGAAGCTCAGAAATATTTTAAAATGTGTCATGCTTCTAATTT
GCTCAGATTAAAAGACGGCAATGTTCTGACTGTATTTTTCGCAGGTACCCACGAAGGAGAAAAAGATACGGCCATTTATT
CCTGCAAAGCTCTGGAGGGAGAATCATCAGCGCCCAAATTAATTGCCAGATCCGATGAAGCTCATTGGAATCCGGTTTTA
TTTTTGCCCGATGAAAGCAATGATAATGAAATAGTTCTGTTTTTTAAAGTTGGCAATATTATTGCTTCCTGGCGGACAAT
GGTAACAAGATCTCATGATGGAGGCATAAGCTGGGAGACTCCTTGGGAGCTGGTTGCCGGGGATAAAGGCGGCAGAGGAC
CGGTACGTAATAAGCCTATAAGATCTTCTTCTGGAGCTATTTTATGCCCAGCTTCTTTAGAAGATGGAGTTTGGCGTTCG
TTTATAGATATAAGTACAGACGAATTGGCATCTTTACATAAAAGCAATGAAATTTTTTATATGCAGGATGGAGCTTTTTC
GCCGAAGAATAAGGATATAGAAGTAAGTCTGCAGTCTTTTGCCGGAAAAGGAATCATACAGCCGACATTATGGGAAGATT
CTTTAGGTATCCATGCTTTGATGCGCTCTACTTTTGGAAAGATTATTCGTGCCGACAGTATTGATGGGGGCCGTACTTTT
AATACCCCTTACCCAATTGAGATGCCTAATAATAACAGCGGGATAGATGCTGCTTATTTAAATAATAAGCTGTATTTGGT
CTGTAATCCTGTAAATGGAAATTGGGCTAAGCGCACACCAATTGCTCTTTTCTCCTCAGATGACGGCATCAGGTTTAAAG
AGGAGGCTGTATTAGACAGCATAGACGGAGAATTCTCATATCCGTGTGTGCGTGCTTTTAAAAATAATCTTTATATTTCA
TATACATATTTAAGAAAAAATATCGTAATTGAAAAATTTATAATCAAATAA
>igc_K01186_MH0322_GL0000678_2060124_unknown_Metabolism
ATGCTGAAGAAAAAATTAGATGAAATTGTAAATGGGGTTAATAAAAGAATTATTTTGCATAAAGAATTTGTCATGGAAAA
GCTGCCTACGGATTTTTGTCATGCGTCTACGATTATTAAATTGAAAAGCGGCGGACTGCTGTGCTGTTGGTTTGGCGGCA
CCCATGAGGGTGAGCCGGACGTTGCGATTTATGCGGCTAAAAAAGCCGATGATGTCGCCAAAGGAGTCTGGAGCAAGCCT
GTGAAGCTGGCAGACGGCGCAGATGCTAATTGGAACCCGGTATTGTTTTACGGAGAAGATAATACCTTAATGCTTTTCTA
CAAGCACGGACAAAAAATTGCTCAATGGCAAACCTTGGTGATAGCATCTCAAGATGATGGTGAAAGCTGGAGCGAGCCGC
AAGAGCTGGTTGCGGCAGACACCGGTGGAGGGCGCGGTCCTGTGCGCAACAAGCCTATTCGTTTAGCAAGCGGACGTGTT
GCGGCAGGTGCTTCAACGGAGCAAGGAATTTGGCAGGCCTTTGCCGATTTAAGTGATGATGATGGCATAAGTTGGCATAA
ATCTACAGCTATTAGCATTGAAAAGCTGTCTTATCAAGCAGGAGAAAAAACTGCTCAAAGCAATATTGCCGTCAGCCAGC
AGTCCTTTTACGGGCGCGGAGTAATTCAGCCCAGCCTGTGGCAGAGTGCTGACGGCAGCGTGCACATGCTCTTGCGCAGT
AGCGAGGGCTTTGTTTATCGTGCTGATAGTAAGGATGAGGGAGAAACGTGGTGCAGTGCTTATCCTTTAATCTTGCCCAA
TAATAACAGCGGTCTAGATTTAGTGCGTACTGATAATGGCAGATTATTTTTAGTATGTAATCCTGTGGCATCCAACTGGG
GACAGCGTTCGCCGCTAAGTTTGTTTCTGTCTATTGATGATGGACAAAGCTGGCAGAAGCTGTTGGATTTAGAAACAGAA
GCTGCAGAATTTTCTTATCCGGCGATTATTGCTGACGGTAAGGAAATATATTTGACCTATACTTGGAAACGGCAAAATAT
TGCCTGCGTGCATTTTTCTATAACTGATTTTAACTGA
>igc_K01186_MH0322_GL0167508_1283298_unknown_Metabolism
ATGGAGATTTGTGGAATGAAAAGATTTTTGGCTTTAGCAATTGCGGCTCTGATGATTTTCTCCTGCGCGGCCTGCTCCTC
CGACGGAAACGGCGACACCACCGCAGCAGAAGGCACCACTGCGGCAGACAACGTTTCGGATGTCATTGCCGCGCCCGCAA
ACGATGACACGACCGCTCCGTCCGAGACGGCCGTCCCCGCGGAAAACGGCGGCAATACCGTCTCTCCCGCGCCCGCAGAC
AGAAACAATAACATAAACATAATCATTAAGCCTGCCGGCACGGCAAAGCTCTCAGCCGGCGGCAGTTCGACCGTTACGCC
CCCGAAAACGGACAATACACCCGTCGAGGTCGAAACCGACCCCAAGAAGATTATCGTCTCGGCAGAAAAAGAGTGGATAT
TCACCGAGAAAATTACGGATTCCTGCCACGCCTCCACCGTTCTGCCTCTTGATGACGGCTCAGTTATCGCAGCGTGGTTC
GGCGGCTCGTCCGAAAAGGAAAACGACGTCAACATCTACACCTCGGTGCGCACCGAGAAAGACGGCTGGAGCAAGCCTAT
AGTTGTTTCTGCGGCCGCCGAAATAGCCCACTGGAACCCTGTTCTGTTCCAGAAGGAGGACGGCACCGTCATTCTTTACT
TCAAGGTCGGCAAGGATACCGATTATTGGCAGACCTATTATGCAACCTCGACCGACGGCAGAAGCTGGAGCACTCCCAAG
GAGCTTGTTCCCGGCGACAACAGCGGCGGCAGAGGCCCCGTCAAGAACAAACCCATAAGACTCAAAAACGGCACTGTTCT
CGCCCCCGCTTCGACCGAGATAGACGGCAAATGGAAGGCTTTTGTCGACATATCGACCGATGACGGCAAAACCTGGAGCA
AAACCTCCGTTATCGATTCCAGCTTTTTAGGCTTTTTCAAGGTTCCGATGATTCAGCCCACCCTCTGGCAGTCCGCTGAC
GGCTCTGTCCATATGTTCACAAGAACAAAGGTCGGCAAAATTTATCGCAGCGATTCCTATGATAACGGCAAGACCTGGTG
CCGCGCTTATGCCACCAAGCTTCCCAACAACAACAGCGGTATCGACCTCGACACCGACGATCAGGGCAGAATCTTCCTGG
CTTATAACAACGTTGGTATCCCCGGCATCCGTACTCCTCTTGTCCTCTCCGTTTCGACCGATGACGGCAAGACCTTCACA
AAGATAAAGACCTTCGAAAAGGGTCTCGCTGAGTATTCTTATCCCTCAGTTGTCGTCAAGGGTGACACCATCCACATCAC
CTACACCTACGAGAGAGACTACATCGCATACTGGCAGATAAAGATCAAATAA
>igc_K01186_MH0323_GL0002019_1635940_unknown_Lipid_Metabolism
ATGAAAAGAAAACTTTGTGTGATGTCTGCCATCGTTGCGGCAGCATTGTCCGCAACCGACGCTTCTGCTCAGACCGTACT
GTTCAAGAGCGACACAGTGTCTACCTGCTACCGCATTCCTGCACTGACTAAAGCCAAGGACGGCAGCATCTTCGCATTCA
CCGACTTCCGTCCGTGCCGCACCGATGTAGGCGGAGGCGTGATTGACGTAGTGGCTAAACGCAGTACCGACAACGGACGC
ACCTGGAGCAAGGAGCAGACCGTAGTCAAGGGCGGCGGCGACAACATCCCGTTTGATGTGGCTCATGGCGATGCCGCTGT
GGTGACCGACCGCAAGACGGGCGAGATGCTTATGATGTGTGCATCGGGCAATGTGTGGTACTGGCAGTCGACTCTGAAGA
ATCCCAACCGTGTGGGACGCTACTACAGCAAGGACGGATTCAACTGGAAGGGCGAGGAAATCACCGACCAGATATACAAG
CTCATGAACGGTGCCGTACATAAGCTGTTCTTCTCGTCGGGACGTATCTGCCAGAGCGCCAAGATAAAGGCTGGCAAGTA
CAACCGCATATACTCGGCTCTGTGTACCAACGTGGGCAACGTAGTGCTCTACTCTGACGACTTCGGACACAACTGGACTC
CGCTGGGTGGCGCCGATGCTCGTCCTGCCAAATTCGGCGACGAGGCTAAGATTGAGGAGTTGCCCAATGGTGACGTACTG
CTGTGCAGCCGCTCGCAGCGCGGTGCCGGACGTATATTCAATATATTCAAGTATAGCAACGCAAAGCGTGCCGAAGGACA
ATGGCAGACTGCTGCCAATCTCGACCCGATGTACAAGTCGGCTATGTGCAACGGCGAGATTCTCATCGTTAACGCTGTTC
GCAAGGCCGACGGCAAGAAGACCAACGTGCTGCTCTACTCTGTTCCGATGGACGCAAAGCGCAACTATGTGGGCATATAC
TATAAGGAGCTGGCTTCGACAGCCGACTATGCCTCGCCCGAACTGCTGACAAAGGGATGGAAGACTTTCCGTCTGAGCAA
CACCGATTCAGCCTACTCTACTATGGAACAGATGAACGACGGCAACATCGCCTTCTTCTATGAGGAGACCCATCAGAAAG
GTGGCTACGACATGGTGTTCTGCTCGCTGCCTCTCGACAAAATCACTAACGGCGAATACGTTGCTGGTAAAGTTAAGAAA
TAA
>igc_K01186_MH0328_GL0060887_2897376_unknown_Lipid_Metabolism
AAAATGCGACTTCCTTTGTCGTTTGGAGAATACGATGGCCTGCCTTCTGCGCAAAACGGAGTAGGAGATCCTTCGATATT
GGTTGACAGGAAAACCAATACGATATGGATTGTTGCTGCATGGACACACGGTATGGGAAACCAAAGAGCATGGTGGAGCT
CACATCCTGGTATGGATCTTAATCATACGGCTCAGCTGGTATTGGCAAAGAGTACAGACGATGGTAAAACATGGTCGGCA
CCTGTCAATATAACAGAGCAGGTAAAACAGCCAGAATGGTACTTTCTTCTTCAAGGACCTGGCAGAGGTATTACCATGAG
TGATGGAACACTTGTATTTCCTATTCAGTTCATCGATAAGACACGTATACCTAATGCTGGTATAATGTATAGTAAAGATG
GAGGAAAGAACTGGAAAATTCATAATCATGCCAGAACAAATACTACCGAGGCTCAGGTAGCAGAAGTAGAGCCTGGAGTA
CTTATGCTGAATATGAGAGATAACCGTGGTGGAAGTCGTGCAGTTTATACAACAACAGATTTGGGCAAGACATGGAAAGA
GCACGAGTCTTCTCGTACAGCTCTACGTGAACCTGTATGTATGGCAAGTCTTATTAGTGTTAAGGCCGAGGATAATGTTT
TAGGTAAAGATATTCTTATATTTTCTAATCCAAACTCAACTCAGCATAGAAAGGATATGACCATAAAGATAAGTTTTGAT
GGAGGACATACATGGTCGGAAGATCATCAGTTATTGCTTGACGAAGGGTATAATTGGGGCTATTCATGCCTTACAATGAT
TGATAAGGAAACAGTTGGTATTTTATATGAAAGTAGTGTAGCTCATATTACTTTCCAAAGTGTTAAATTGAAAGATATCG
TAAAGTAA
>igc_K01186_MH0328_GL0096791_5036979_unknown_unknown
ATGACATGGAATCTCGTAAAACTTCCAAAAGAAATACCATATGCCGACCAGCAGTCGCCTGTGAGCGGTGAATATATCCG
TCTTTTTTCAGCAAACGGCGGTGTATACGCCATGCGCACCCAAGGAGGCCTGGAAGGAGGCCGGAATATTATAAAAATAG
ATAATGAACCAGGTATAATGAACAAACCGCCAATTTTTATCAGGGGTGGAAAAAGAATTATATCAGGTGCTCACCGTACC
GACAGGAGCGGAGCATTTGTCTATTATTCTGATGATGACGGACTTTCATGGAAAATATCGGAAAAAGTAAATGCACCGTT
ACATGAAAAAGGCGGATTTCATCAAGGCATAAGATGGAATCACGGGGCTGTTGAACCCACAATAGTGGAACTTAAAGACG
GAAGGTTATGGATGCTGATGCGTACATCCCAGGACTATCATTATCAGTCGTATTCATCGGATGGAGGTGAAACATGGAGT
GAACCTTCTCCGTCCCCATTTTATGGAACTATCACCATGCCTACACTTTTTAGAATGAGAGACGGGCGTCTGCTGTTTTT
CTGGTGC
>igc_K01186_MH0328_GL0107596_5475225_unknown_Metabolism
CCGCATTGGAATCCCGTGCTTTACAAACGTAAGGACGGAAGTATAATGCTTATATATAAGGTCGGAAAGCCTATCGCCGA
TTGGCACACCGAATATATGATATCGACGGACAATTGCGAAACCTTCGGGAAATCGCGCGAGCTTGTACCGGGCGATATAA
GCGGCGGCAGAGGACCGGTCAGAAATAAGATAATCACACTTTCCGACGGCAGTATTCTTGCTCCCGGATCAACCGAAAAG
GTCGAATGGAAATGCTTTATCGACCGTTCCGAGGACGACGGGAAAACATGGACACGCAGTACCGATATACGCGCGCCCAA
GTCCTATCTTGATACCTGCGAAGACCTTGAGTCACGCGGACTTATTCAGCCGACTCTTTGGGAAAGCGAAAACGGTAAGG
TGCACGCGCTCATGCGCTCAACCGAAGGACATATATTCAGAAGCGATTCGGAGGATTTCGGCAAAACATGGTCGGAATCG
TATGCAACCTCAATGAAGAATAATAACAGCGGCATAGACGTT
>igc_K01186_MH0328_GL0130259_683704_unknown_Lipid_Metabolism
ATGAGAAAACAGAAAAAAATCATTCTTGGTAGTCTGCTGTCGTCGGCAGTTATGATGTGTGCAACAGCGGCGTCTGCGTC
TTTTATGACTTCTTGTAACGTGCAGCAACAGAAGTCTGTTCCGACATGCGAATTTACACAAACAGCCGAAGTCAAGTTGC
CTGAAATTGGTCTTACAGGACTTGCCGTTGACCAGGGTTTCCTTACTGCAGGAAAAGGAAATTCCGATCATATTCTTCTC
AGAATCAATCTTGAACGAAATCTTGAGAAAGAAGCTCTTCCACTTACAGGAGTGAAATTCAATCTACAGGGAACAACTAA
CCTGAATGATATTTCTGCTCTGAGAGTATATGCTACACAGGACCCTTATTTGAACGGAGACAAGAAGGCTTTTGCACGTC
TCTTGGCTGAAACAACAGACAAGGCTCAGATAACTGCTTCGGGAGATATCTCCATGGCTTTCAATTCAGAGTATATTCCA
CTTGGAAGAAGAGGTTATCTGTGGGTTACAGCCGACATTGCAAAAGAAGCTGTACCTGGAAATTCTATTGATGCTTCTCT
GATTTGTGTGGGAGGCGAAAATGGAGCTTTTTATAATGTTCCTGAAGGAAATCCTAAAGGTATGGCATGCATATACGAAA
AACAGACTATGCTGTTCAGCCCATGGGATAACGGTTCGGAATTCTACAGAATACCTGCTATGCTGACTCTCGAAAATGAA
TCTCACGGTAAGAAAGGACGTATACTTACTGTTACCGACAGACGTTTCAGGTATAACTCTGATTTGCCTAATAATATTGA
TCTTGTGGCAAAACACAGTGATGACAATGGCTCTACATGGACTAAAGGTATTACCATTGCAGGACTTTATGCCGACAGTA
TCAATAACCAGGGACCTGACTATGGATACGGAGATGCTGCCCTGGTGGAAACAAACTCAGGCAATGTGATATGTATGATG
GCTGCCGACCGCCAGTTCCAGCCTTCTACATACGAAGAAGAAAACCGTATCAAGATGTATGTGGCATCAAGTGCCGATGG
TGGAGATACATGGCAGAAACCTCACGAAATCTCAAATTTCATTTATGATGCCGTATATAATGGTGCTCCTTCAAAACTTC
AGGGGGTGTTTGTGACTTCCGGTAAGGGATTATGCCTTAAGAATCAGAAAGAGTCGTCACTCAACGGACGTATATTGTTT
GTTATGGTATGTAAGTTTACTTCAGGACTTTACCAGAACTATATAGTATATTCTGATGATGAGGGTGCTACATGGAAGGT
TTCGGATACAAAAGCATACGATGGTGGAGATGAGGCCAAGCTTGTAGAAGAATCAGATGGTACTGTTATCATGTCTACCC
GACGCAGTGGCGAACGCGGATTCAGCTCTTCTCGTGATGGTGGAAATACTTGGGAGAATCCGTATATGCAGAAGGAATTG
TGGGGCAACAGCTGTAATGCTGATATGTTAGTATACTCTGATGATTTGTATATTCATACTATGCCAAATGCTGCCGACCG
TCGCAATCTTACAATATATGCCAGCAAGGATAAGGGTAAGACATGGCCTTATAAGTTTGTTATAAATGAACTTCCTGCCG
CTTATTCAACATTAGTGAAGTGTGCCGACGGAAAGATTGGCGTTTATTATGAAGACGGTACTATGAGCGACCATTATTCA
ATGAATTTCCTTACTATACCGGTA
>igc_K01186_MH0329_GL0047879_2292538_Phascolarctobacterium_Metabolism
ATGCAAAAGGAATTGATTATGCGCTGTTTGCCGACGGCCTTCTGCCATGCTTCAACAGTACTGGCGCTGCCGGATGGCAG
CCTGCTGTGCTGTTGGTTCGGCGGTACGCATGAGGGCGAAAGCGATGTGGGTATCTACCTAAGCAGACGCACGGATGCAG
GCTGGAGTGAGCCGAAGCTGCTGGTGAACGGGGCGGCGGCGAACTGGAATCCGGTGCTTTTTGCGGGCGCGGACGGCAGA
TTGCTGCTGTTTTACAAGCAGGGCCAGCAGATTGCCGCTTGGCAGACGTGGCTGCTGCAGTCGACGGATAATGGCGAAAC
CTGGAGCGGACCGCAGGAGCTGGTGCCCGGTGATGTGAGCGGAGGGCGCGGACCTGTACGCAATAAGCCGTTGCGTTTGG
CGAGCGGACGCATTCTTGCCGGTGCTTCTACCGAACACGGTATCTGGAAGGCCTTTGCCGATATCAGCGATGATGATGGC
GCAAGCTGGCATAAATCTTCTGCTGTACAGATTGAGGGCCTGCAATATCAGGCAGGTGAAAAAACTGCCTACAGTAATAT
TGCTGTAAGCCAGCAGTCCTTTTACGGACGCGGCGTAATCCAGCCGAGCCTGTGGCAGAGTGCGGACGGCAGCGTGCATA
TGCTGCTGCGCAGCAGCGAGGGCTTTGTCTATCGCAGCGATTCTGCGGATGACGGCGAAACCTGGTGCAGTGCCTACGCT
TTGAGTCTGCCAAACAATAACAGCGGTCTTGACTTGGTGCGGACTGCCGGCGGTGTACTCTACTTGGTGTGCAATCCGGT
GGCTGCCAACTGGGGTCAGCGTTCTCCCTTAAGTCTGTTCCAATCTACAGATGACGGTGCGAGCTGGCAAAAGCTGTTTG
ACCTGGAAACAGAGCCTGCGGAATTTTCCTATCCGGCGATTATTGCCGAAGGGGAAAATATTATTATCACTTACACCTAT
AAACGTTGCAACATTGCTTGTGTAAAATTGAGCGCGGATGAACTTGTTACCCTTTAA
>igc_K01186_MH0329_GL0081942_3301096_unknown_Metabolism
TGGGGCGAGCCAAGACAGCTTACGCCCGACGACGGTCAGCCGCACTGGAATCCGGTGTTGCACAGAATGCCGGACGGCAA
GATCTGGCTGTTTTATAAATCGGGCAAGCCTATTGCCGAGTGGCGAACCATGGTCATGGTGTCGGACGACGAGTGCGAAA
CCTTCACGGAAGGGAGAGAGCTGGTGCCGGGAGATGTCAGCGGCGGCCGCGGCCCGGTCAGAAACAAGGTGATCGGACTG
TCGGACGGAAGCCTGCTTGCCCCCGGCTCGACAGAGGAAGGTGAGTGGAAGTGCTTTATCGACCGCTCGGATGACGGTGG
CGCAAGCTGGCATCGCAGCGACGATATACGTATTCCGGCAGAATTCATAGCATACTGCGAGGACAAGACCGCGCACGGGC
TGATCCAGCCCACGCTGTGGGAGAGCAGTCCGGGACACGTCCATGCGCTCATGCGCTCTACCGAGGGTAAGATATTCCGC
TCGGATTCGGAGGATTTCGGCGTTACATGGAGCCCTGCTTATGCCACCGTGCTTCCCAACAACAACAGCGGAATCGACGT
TGAACGCGTCGGCGACCGCCTGTATCTGGCCTGCAACCCCATCGGCAACCGTCGTGACAGTGTTTGGGGGCGCAGAACTC
CGCTGAGTATTCTTTATTCGGACGACAACGGCGAAAGCTGGGAAAAGCTAACCGATCTGGCTACGGGAGCGGGCACCTTC
GCATACCCCGCGCTGCGTTATGCGGACGGTAGGCTGTATGTTACATACACATGGAACAGAAAGCTGATAATGCACATGTG
CATTGAGCTGTGA
>igc_K01186_MH0329_GL0207801_1626876_unknown_Lipid_Metabolism
ATGAAAGGAGTGAAGAGAATAATCGGATTGTTGCTGACGGTGTTGGCGGGCGTCGGCGGACGGGCGCAGGTGACGGAGAG
GGTGACGGTGTTTGCGGCGGGCGACGAGGGGTCGCGGCATTATCGTATCCCGGCGTTGGCGGTGGCCTCGGACGGCTCGC
TGATAGCGGTGGCCGACCGGCGTGGAGCATCGCAGCGCGACCTGCCCAATATTATCAGTGTGGTATGTCGCCGAAGCACC
GACGGGGGACGCACGTGGGACCCTCAGACCATCATAGCGCAGGGCGACTCGGCAACGGGCGCCACTTACGGCGACGCGGC
TCTGATACGCGACGCGCGCACGGGAGCGCTGGTGTGTGTCTTCACGGGCGACCATGGTTTCTTCGACTCCACGCCGGAGC
ATCCGCAGCGCATCTATTGTTCGCGCAGCTTCGACAACGGCCTGACGTGGGAGGCTCCGCGCGACATCTCGGTGCAGTTC
CGCCTGCCAGGCTGGCAAGGCTTCTTCGCCGCGTCGGGAGCGCTGACGCAGACTAAGGAGGGGAGGCTGCTGTTCGTGGC
CGACACGCGCTTGTCGCCCGAGCGGCGTCTGCGCGACATCTACGAGTATGTCATCGCCTCGGACGACGGGGGCGAGACGT
GGCGCGTGCTGAACCCGGAGGCTCGCGTACCCTCGGACGGCCGGGGGAATGAGTCGAAGGTGGTGGAGCTAACGGACGGC
CGTTTGCTGATGAGCATACGCACGCCCGGATGTCGCCGCTTCTCTTACTCGGCCGACGGGGGGCGCACCTGGTCGGAGGC
GGATTCGGTGCCGCAGTTAGTGGAGCCGGACTGCAACGGCGACATCATAGCCGTGGAGCGGGGCGGGCGCCGTCTGTTGC
TGCACTCGCTGCCGGCCGACGCGCAGGAGCGGCGCAATGTGTCGGTGTATGTCAGCGCCGACGAGGGGGCCACATGGCCG
CTGTGCATACGGCTCAGTGACGCGCCCTCGGCCTACTCGTCGCTGGCCGAGCTGCCCGACGGCACCATCTGCTGCCTGCT
TGAGGAGGAGGACCCGGCCGACCCGGCCGCCTACCGCATCCTCCTCGTCCGCTTCACCCTCCCGGACATCTCGGACAATT
GTATGAATGCACCGGGTTTAAAAGCGGATGCGCCAGGGTGCATCCCTACATCAAAACCACCTAGTAAATTGCAAATAAAA
ATATGA
>igc_K01186_MH0330_GL0199390_2803495_unknown_Lipid_Metabolism
ATGAAATATACAATGCTTGCGGCGATGGCTGTGTCCATCCTTTTGTCCGGAACTTTTTACGATGCATACGGACGTCCTCA
TGACTCACAATCATCTGTTGAGACTGCAGAAAAGAACTCTGCTGACGGGCAGAAACTCTTCTGTCATTCTGACGGCCAGT
ATCGTATCCCGGCCATTGTCCAATGCAAGTCCGGCAAAATCATAGCCTTTACAGACCACCGTTACGAAAACAAGGATATC
GGAGGCGGACGTCATCTGGACATCGTCATGAGGGAAAGCCATGACAGCGGCAAGACGTGGTCCAAGGATGAAATCATGGT
CGCGGAAGGAGGGAACCACATGGCAGACAGTTTCGACTGCGCACATGGTGACGCTGCCGTAGTTTGCGACAGGGAGACCG
GAGAAATCCTGATTATGTGCGCCTCTGGCGGCGTCGGCTTCTGGGAATCCACACGTGAAAAACCTATTATGATGGGACGT
TATCTTTCCTCGGACGAAGGCAAGACCTGGCAGTCAGAAGATGTGACTGCAGACATATATGGTTTGGTCGATGATATGGA
ATCCGCATTCTTCACCAGTGGTCGTATCTGCCAGAGCACCCGCATCAAGGCCGGCACCCATTACAGGATATATTCAGCCC
TCGCCACCAGAGCCGGAAACCGCGTGCTCTACAGCGATGACTTCGGGAAAAATTGGAACTTGCTTGGTGTCAATGCTGCT
GAAACCGCTCCTAAGGGAGATGAGGCCAAAATAGAGGAACTGCCTGATGGTAACGTACTTATAAACAGCCGCACGGCGAA
CGGACGCTTCTTCAATATCTATCGTTACGACAACAGGAAGAAAGCGACCGGCACCTGGGAAACCGTCGCCCTGTCATCAG
CAAGCAACAACGGCGTACTCAACGGC
>igc_K01186_MH0332_GL0029811_702494_Bacteroides_Lipid_Metabolism
ATGGTAGAAAAGTTTTATCTTTATCGCGTTAAACTAACTAATACCCCCATTATGAGAAGAATTTATTATTTACTTTTCCT
TGTCTTATTAGGATATTCTTATGACGTAAAAGCTTCAGACACAGTGTTTATCCATGAAACGCAAATCCCTATTTTGATTG
AGCGGCATGACAATGCTTTGTTCTATATTCGTTTGGATGCAAAAGAAAGCAAGATGCTTGATGAAATCATTCTGGATTTC
AGTAAAAGTACGAATTTGACTGATATTCAGGCAATCAAACTTTATTATGGAGGAACAGAGGCGTTGCAGGATAAAGACAA
AAATCGCTTTGCTCCTGTAGAATACATTTCCAGTCATCGTCCGGGTGGAACATTGGCAGCTAATCCTTCTTATTCGATAA
AATGTGCAGAGATGCAACCATCAGAAAAAGTGGTATTGAGAAGTAATTACAAATTATTTCCAGGTGTAAACTATTTTTGG
ATTAGTCTACAGATGAAAAAGGATGCCTCTTTATATACCAAAATTGTATCTGATTTACGTGCTGTAAAGGTGGATGGCAC
AGAAATATATTGTAAATCTATTTCTCCAAAGAATATAGTTCACCGGATGGCAGTCGGAGTTCGTCATGCAGGTGATGACG
GTTCTGCTTCTTTCCGTATTCCCGGGTTGGTGACTACCAATAAAGGAACCTTATTAGGTGTGTATGATGTTCGATACAAC
AGTAGTGTCGATTTGCAGGAATATGTAGATGTGGGTTTGAGCCGTAGCACCGATGGAGGGAAGAGTTGGGAGAAGATGCG
TCTTCCGCTTTCCTTTGGCGAGTACGGTGGTTTGCCTAAAGCACAGAATGGGGTGGGAGATCCCTCTATTTTGGTAGATA
CTCAAACGAATACCGTCTGGGTGGTTGCCGCATGGACACATGGTATGGGTAATCAACGTGCCTGGTGGAGCTCCCATCCG
GGAATGGATATAAACCATACCGCACAGCTGATATTGGCAAAGAGCACAGACGATGGTAAAACATGGTCGAAACCGATCAA
TATAACAGAGCAGGTAAAAGATCCGTCCTGGTATTTTCTCCTTCAAGGACCCGGACGTGGAATAACGATGAGCGACGGCA
CATTAGTATTTCCAACTCAGTTTATAGACTCTACCCGTGTTCCGAATGCAGGAATCATGTATAGTAAAGACCGGGGGAAA
ACGTGGAAAATGCACAATATGGCACGAACAAATACAACGGAAGCACAAGTTGCTGAAATAGAACCGGGAGTATTGATGCT
GAATATGCGTGATAATAGAGGAGGAAGCCGTGCTGTCGCCCTAACCAAAGATTTGGGAAAAACCTGGACAGAACATCCGT
CTTCACGTAAGGCACTTCAGGAACCGGTATGTATGGCCAGTCTGATTCATGTCGATGCCAAGGACAACATTTTGAATAAA
GACCTCCTGTTGTTTTCAAATCCGGATACAACTAAAGGGCGCAATCATATAACAATAAAAGCAAGTCTGGATAAAGGACT
TACCTGGTTGCCCGAACATCAAATCATGCTCGACGAAGCAGAAGGATGGGGATATAGTTGCCTGACGATGATTGATAAAG
AGACAATCGGTATTCTATATGAGAGCAGTGTGGGACACATGACTTTTCAGGCGGTGAAATTAACAGATTTGTTAGGAATG
AAATGA
>igc_K01186_MH0332_GL0041937_2551382_unknown_Metabolism
TTGGAAGATTTGAAGGAATTTATATTTGAAAACAAGCCGACTGAGAGTTGTCATGCCTCGACCGTTCTGCCGCTTGACGA
CGGCAGAGTTGTCGCCGCATGGTTTGCCGGCACGAAAGAGAGTGCCGACGATGTCGATATTCTGACGAGCGTGCGCAGCG
AAGGCGGATGGAGCGAGCCGGTCAGGGTCATCGCGGACAGCAATATCCCGCACTGGAACCCGGTGCTTTTTCGACGTGCG
GATGGGAAGATAATGCTCTTTTTCAAAGTCGGCAAGAAGATACCGATGTGGAAGACGTATTTTTCGCTCTCCGATAACGG
AGTCGATTGGACTGAGCCCGCCGAGCTCGTGCCCGAAGACATCGGCGGCGGCAGAGGACCCGTCAAGAATAAGCCGATAA
GACTCAGAAGCGGCAGAGTAATAGCGCCCGCCTCGGATGAGAGAAACACGCTCTGGGTCTGTTTTGCTGATATTTCGGAC
GACGACTGCCGCACATGGAAGCGTATGCGCACCGTGCCGACAAAGTCGCTCAGGGGCTTTTATGTCCCGATGATCCAGCC
GACCCTGTGGCAGAGCGAGGACGGAAATGTGCATATGCTCACAAGAACCTCGCGCGGCAGGATATACCGCAGCGATTCGT
CCGATGAGGGCGAGACATGGTGCAGAGCTTACCGTACGAAGATGCCGAACAACAACAGCGGCATCGATCTTGTGCTCGCC
GGGAACGGGAAGATTTATCTCGTCTGCAACCCGGTCAAAAAGAACTGGGGCGGCCGTTCGCCGCTCGATCTGCTCGTCTC
CGAGGACGGCGGTGAGACATTTAATTTGCTCATGCGCCTTGAGGACAGGGAGGGCGGCGAGTTCTCCTATCCCGCGATAA
CCGAGCGGGACGGAATATTGCACATAACCTACACATACGACCGCGAGTATATCGCCTATAGGCAGATAAAGATATAA
>igc_K01186_MH0333_GL0040537_751898_unknown_Lipid_Metabolism
ATGAAGAAACCGATAATTCTGTTTTCACTATTCTGTTTACTGTGTGCAATTCCGGTTGCCGCCCGGGCAGCGGATACAAT
CTTTGTTCGGGAGACACAGATTCCTGTTTTGATAGAAAGGGCTGATAATGTCTTGTTCTACCTGCGTCTGGATGCGAAGG
AAAGCAAAATGCTGAATGAGATAGTTCTGGATTTGGGAAAGAATACTAATCTGTCTGCAATCCAGTCAGTGAAACTTTAT
TATAGTGGTACTGAGGCATTGCAGGATAAGGGGAAGAGACGATTTGCACCCGTAGAATACATTTCAAGCCATACGCCTGG
AAAGACTCTCGCTGCTAATCCTTCTTATTCTATAAAGAAAGCGGAAGTTACTAACCCGAAGAATCGTGTTGTTCTGATGG
CTAATCAGAAACTATTTCCCGGTATTAATTTCTTCTGGGTTAGTTTGCAGATGAAGCCGGAGACTTCATTGGAAACTAAG
GTAATGGCAGCTGTGACTTCGGCTACTCTGGATGGCAAGGAAGCACTCTTGAATATTGTTTCCAAACAGGATATTGTACA
CCGGATGGGAGTAGGCGTGCGCCATGCCGGTGATGACAACTCGGCTGCATACCGCATTCCGGGATTGGTGACCACGAATA
AGGGAACTTTGCTGGGTGTATATGATGTGCGCTACAACAGCAGCGTCGATTTGCAGGAGCATGTGGATATAGGGTTGAGC
CGTAGCACGGATGGCGGTAAGACCTGGGAAAAGATGCGCCTGCCTTTGGCTTTCGGTGAAACGGGCGGACTCCCTTCGGC
ACAGAACGGGGTGGGTGACCCTTCCATTTTGGTAGATACAAAGACAAATCATGTGTGGATAGTGGCAGCCTGGACCCATG
GCATGGGGAATCAGCGTGCCTGGTGGAGTTCACATCCGGGGATGGATATGAATCATACGGCACAACTTGTTCTGGCAAAG
AGTACGGACGATGGTAAAACCTGGTCGGCACCTATTAATATTACAGAACAAGTGAAAGATCCATCCTGGTACTTCTTATT
GCAGGGTCCCGGACGGGGCATCACAATGGATGACGGTACTCTCGTTTTTCCTATCCAATTCATTGATTCTACCCGTGTGC
CGAATGCCGGCATCATGTATAGTAAGGATAGGGGAAAGACCTGGAAAATGCATAACTATGCCCGCACAAATACTACAGAG
GCGCAGGTGGCTGAAGTTGAGCCGGGAGTATTGATGCTGAATATGCGTGATAACAGGGGAGGTAGTCGTGCCGTAGCAAT
CACGAAAGATTTGGGCAAAACATGGATTCAACATGAATCTTCCCGTAAGGCGTTGCAAGAGCCGGTTTGCATGGCAAGTC
TGATTAGCGTAAAGGCGGAAGATAATGCTCTGAACCGTGATTTACTTATCTTCTCTAATCCCAATACTACGAAGGGACGT
CGCGATATTACCATCAAAATCAGTCTGGATGGAGGCGTCACTTGGCTTCCGGGGCATCAGCTCTTGCTGGATGAGGGCGA
TAACTGGGGGTATACCTGCCTTACTATGGTTGATAAAGAAACTATTGGCATTCTTTATGAAAGTAGTGTGGCACATATCA
CATTTCAGGCCATTAAATTGAAAGATATTGTTAATGACTGA
>igc_K01186_MH0333_GL0119561_84205_unknown_Lipid_Metabolism
ATGAAAAAGAACAAAAAAAGAAAACTGTGGAAACAGGGGCTTGGAACAGCTCTTGTTTGTGGCCTGGCAGTCGCTGTATT
TCCTGCAGCGAAAGCAGATGCAGCAGACTTGCTGAAAGCAGGTCCGATCAACACGACAGCAGATCATGTAACACAAAACC
AGCCGTTTGCAGAGGGAACAGCCGGAAGTCAGTATTTCCGTATCCCGGCATTTATCGTTACGCAGAAGGGAAATCTTCTG
GCAGCAGCGGATGCGAGATATTCTACAACCGGTGACGGCGGCGGACTGGATACGATCGCTTCCGTATCAACCGATAACGG
CAAGACCTGGAATTATTCATTCCCGCTGTATTTTCCGGACAGCAATGGTTATATCGGCAATACGGCAACAACGATCATTG
ACCCGGCACTTGTTCAGGGAAAAGACGGAGCTATTTATTGTATCGCAGATGTAAACCCGACGGGTGTAACGACGATGGGC
GGCTATACATCACCAGGAGAAGGAACCGGTTACATCAAAGTAAACGGAAAAGATTATCTGGCGGTAACCGATAATTATGA
CAATGTAAACACACAGCCGACCGACAGCGATACCACAACGTATGCGTATTATGTCGGCGACTGGGATGAGAACGGATATG
CAAAAATTTTAAAGAGATCCGATAATTCCGAAACCGAATATGGCGTAGATAAATGGTACAACCTTTATAAAGTAGAAAAC
GGAGAATACAAAGATTCTCTGACTCAGAAACAGGTTAATTCCAATACCGATATCCAGCAGAATATTTTCTACAAAGGATC
TGCACTGCATGTATACAATACCGGCTATATGATGTATGCAAAAACATACGATGATGGATTTACCTGGACTGATCCGGAAA
TCCTGAATCCGCAGATCAAACGTCCGACAACAGAGACAGCACTGCTGGTATCTCCGGGACAGGGCATGCTGACTTCCGAC
GGTACGATCGTGATCCCGTTCTACGATCATGGTGACGGAGAAGAAAATGCAAGCATTATCTGGTCTGATGATAACGGAGA
GACATGGAAGAGATCCAATGATGTACCTGGAGCTGCTGACGGCGGTTACTGGTCATCCGAAAGTGAAGTCGTAGAACTGA
AAGACGGAACACTGCGTATGTTTTTCCGAAGCGGACAGGGTGTGATCTGCTATGCAGACGCGACAAGAAATGCATCCGGC
GATTATGTATTTGCAAAACCGGTAAAAACCGGCGTATCCTGCACATCAACCTGTAACGTAACAGCTATCAGCTATTCCAG
AACCATTGACGGAAAACAGGCGATCCTGGTAGCAGCACCGGGAGCCGGCGGAAGCAACAGAAGTTCCGGAAAAGTGTTCA
CATTCCTGGTAGAAGAAGACAAGACATTAACCTTAAAGAACAGCTATCCGGTAAATAACAGTACTTATCAGTATTCCTGT
CTGTCAGAACTGAAAAACGGAACCGTAGGACTCCTCTGGGAAAACGGCGGAGGAAGCATGCGATATGATAACTATGATAT
CGGACAGCTCGCAGCAGATGGTTATGTAGATGATCTGGAACTTGGCGTAGAACTGGCAAAAAATGAGACTTATACCAGAA
CGTACCAGATTAAAGCAGAAAATCAGACAGGCATTACAACAGAAGCAGATAAAGAGGTTGCTTCCGTAACTTATGATAAG
GTAGATGGAGTAGAGCAGGACAGAGTAACCATGTATTCTCACGTCGCAAACAATGCTTCTGCTCTGAACAGTTTCTCAGA
GGCAGACGATACGACACTGGATCTGACGGATGCAGAATTTACCTTTACTTCAACCGGAACAGCAAATGTATATCAAGTAT
ACAATGAAAGTAAAAAAGTATACCTCACTAATGAAACTTACGCAGGTACCTTTTTCAGCTCAACCGCAGTCAACAATATG
CTGGTAACACCAACCGATGGCAGTGATACTTTCCGTATATGTAAAGCAAACGGTGAACGATATGTCATTTTCTACAGCAC
AAATATGGACTTCAACTCAAACGGTACTTATAATGCAAGCTTTACAGCAGGAAGTTATGAGCTGGCTCTGTTAGAGAAAA
AAGACAGCGTAGAAGCAGGAGACATTGTTCCGGGATATAAGAGAGTATCTTCGATCACTTCCGGTAAAAAATATCTGATT
TCCTATATTTTCAGTAAAGACAATAAAGATCATATGATTGTTCTTTATCCGACAAATGGAACAGCAAATCAGACAAAACT
TCTTGGTGATGTTAAGAAGATTGTAACACCGACACAGGCGACGGTAACGATCAAAGCAAACGAGATCGGAAAAACCACAG
CGGTGATCGACGGTGTGATATACAACATCGTATGCGATGAGCCTGCAGCAGTGAACGATAAAGCGACCTTAAGCACCGAT
GCACAGGTTGCAGAGAGAACCTATCTCGAAAAAGATTATCCGGAAGGAACTTTTGCTGAGTCCGGCATCGCAGAAGCAAT
CGCAAAAGCAAAAGAAGTTGCACAGAAAGAAGAAGTAACCAAGCTGGAGATCAAAGAAGCAACCGATGCTTTAAAGAAAG
CACTGGGCAAACTCGATGAAGTAAAAGCCTCCGGCAAAACGGAAGTACAGACCAAGATTGCACAGGCGGCAGAAAAGAAA
GAAGCAGATTACACAGCAGAGAGCTGGGCAAAATTTGCAAAAGCCAAAAGTGATGCGGAAAACATATTGGCTTCTGAAAC
AGCAACTGCAAAACAGCTGAAAGATGCCGCAGATGCACTGGAAGCAGCAATGAAAGCACTGGAAGTAAAGAAACCGGACA
ATAATAATAACGGCAATAACAACAACGGTAATAATGGAAATAACAACAGCCAGACACCGGCGATCGGCAGCGTGATCGCA
GATGCATCCGGCATCTTTAACTACAAAGTTACCGGAAATGATACCGTTGCAGTGAAAAACATGACTGCAAAAGGCAAAGC
AAAAAGCAGCGTGAAAATCGTAAAAACCATCAAAGCAAACGGTAAAACTTATAAAGTAACCGCGATTGCAGCCAATGCCC
TGAAAGGTAATAGAAAAGTAACTTCCGTAAGCATTGGCAGCAACGTAGAAAAGATTGGAAACAAAGCATTTGCAAACTGC
ACGAAACTGAAAACCGTTACCGTAAGCGGCAACAAGCTGAAAACCATCGGACAGAGTGCTTTCTCAGGCGATAAGAACTT
AAAGACCGTAAACCTGAAGAAAGTAAAAACACTGAAAACTGTTGGAAAATCAGCCTTCAAGGGTGTTTCAAAGAAGATAA
CGGTTAGAGTGCCAAAGAACAAAAAAGCAGCTTATGTAAGAATCTTCAAAAAAGGCGGGATCGCAGCAAGTAAGATCAAA
TGA
>igc_K01186_MH0334_GL0002360_1290494_unknown_Lipid_Metabolism
GTGCCAGGAGATTTTGAACAAGGAAGTATAAATGAACAAAAAATGAGAAATATGATTTTTTCAGCAAATATAAGTAAGGC
ATTGTGTCTCGCTACGATGGGTATTACCCTGATGATGCCTGCACAGGTTGCTGCTGCAACCACAGAAATGGCAGTTGAGA
CACAGGCTGTGAACGCTCAGGGCGGCATCACCGTCTTCTCTAACAAGGATGCACAGTATCGTATTCCTGCCATCGTAGAG
TGCAAGTCGGGTAAGTTGATTGCATTTACCGATCATCGTTATCACAACAGAGATATCGGTGGCGGCCGTCATCTCGACAT
CGTGATGAAGACCAGTATGGACAAGGGCGCTACCTGGAGCTCTCCAGAGCAGATGGTGGCTAAGGGCGGAAGCGGTATTG
CTACCAGTTTCGACTGCGCCCATGGCGATGCGGCTGTCGTGGTAGATAAGAAGAGCGGCAGAATCCTCCTGATGTGTGCA
TCGGGTGGTATCGGCTACTGGGAGTCAAAGCGTGGCAATCTCCTGATGATGGGTAGATACTACAGTGATGACGAAGGTAA
GACCTGGTATGGCGAGGAAGTGACCAAGCAGATTTACGATCTCATCCCAGAAGTGGAATCAGCCTTCTTTACCAGTGGTA
GAATCTGCCAGAGCAAGCAGATCAAGGTAGGCAAGTACTATCGTGTCTATACCGTGTTGTGTACCCGCAGCGGTAACCGC
ATTCTCTATAGCGATGACTTCGGACAGAACTGGAAGGTATTGGGCAAGAATGTTGCCGAGGCTGCTCCTTACGGAGATGA
GGCCAAGATAGAAGAGTTGCCAAACGGCAACGTGTTGCTCAGCAGCCGTGCGATGGGTGGACGCCACATCAACATCTATA
CTTATGAGGATAAGAAGACAGCCACTGGTTCTTGGGGCAAGGTAATAGCTTCTGATGCCAAGAATATGGGTGTTGCTGCC
CATAAGAACTCTTGCAATGGCGAGGTTCTTATGGTGGATGCCAAGAAGAACGGCAAGAAGGTGAAGCTGTTGCTTCAGAG
TGTTCCGGTAGGTCCAGGCCGTAACAACGTAGGTATCTACTACAAGGCATTGGAGACTCCTGCTGATTATGCTACTCCAG
AGGCTATCGCCAAAAACTGGGAAGGTTGCTATCAGTTGAGCAATACTACTTCAGCCTATTCTACCATGGTTCAGGGCAAG
GATGGTAGCATCTATTTCCTCCTGGAAGAGAATGCATTCAGAAATCCTAAAACCCAGACGGATGATTATTACGACATTCG
ATTCTATAACCTGAGCATTGAGCAGATAACGAACAACAGATATAAATAA
>igc_K01186_MH0334_GL0002606_1239141_unknown_Lipid_Metabolism
ATGTCTCAAAAAATAACGAAAAGAGTTTTTACTAGCAAATCAAGATTATTTTTAGTTTTAGCTTGTATGATATTAGCTAT
ATCATGCGGTGGAGAGACAATAGGAAATAATTATATACTTCCAAAAGGTTCTTTATCGCAAGAAGAACAAAAAAAGACTT
TAGACCCAAACAATAATTATAAGACTTTATTTAAAAAAGGAGATTATGGTTCAAAATATTTCAGAATACCCGCATTAATC
TGCACTTCAAATGGAACGATTTTAGCTGCCGCAGATAGAAGATACGAAAAAACCGAAGACTTGGGCAAAGGTAATAGAAT
AGATGTTATTGTTAGAAGAAGCGAAGATTTGGGAACTACTTGGAGCGAACCTATAGCAGTTGCTGGAATTGCTCAAGATA
TTAAATCAAGTTATGGCGATGCCTTCTTTATTAATTGTCATAACGGCGATGTTTTATGCGGATTTGTAACCGAACCAGGA
GCACAGGCGCAAAATCCGAGAGGTAAAACAGTTATTTACAGAAGCAAAGACGATGGTAAAACTTGGAGTAAACAATTTGA
ATTCATGCCTACGGAAGCTGGAATACAAAATGCGGATAGGGGTTTTGGAGCTTCTGGACAGGGTTTAACTTTAAGACATG
GAATTAATACAGGAGCTAAAAAATTAATGTTCGCATATTCTCAATGGAATGTTCAAGGAGGAGGTTTAAGCGTTACGGCA
ATGGTTTCATCCGATGATGGTTTGACTTTTTTGGCAGCTGGAAATGTTAAACCTGATAATAATATAGACGAAACTAAAGC
AATAGAACTCTCTGATGGAAGCATAATGCTTAATCATAGAAGAGGAGTAGAAGTAGGACAGAGAGGTTGGATTAAATCTA
CGGACGGAGGACAAACTTGGACTTATCAAGGAATTGATAGCGAAGTTTTGGACCCTGGCAATAACGCCGATTTTTCAAGA
TACGAATTTAACGGCAGATATATAAAGACGCCTAAATATATTTTAATGATTAATGCTAATGTTCCAGCAATTGGAACTTG
GTTTCAAGCAAGGAAAAATCATACGGTTAGAATGACGGATAATGATTTTCAAAACGGAAACGGAACTTCTACGGAAAAAT
ATATTTATGCAAAACAGCTCGTAAATGGAGGCGAAAATCTTTATTCGGGCTATCCTGCCATAACCACTTTGCCAGACGGA
ACTATTTGCACTCTAACGGAAGAAACGGATATAAATGAGCAAGATGCCTACGATATAGTTTTTAGAAGATTTAATTTGTA
TTGGCTTTCTGACGGCAAAGAATATGTAAATTACGATACTGATAATTTATTTAAATATAAAAACTATTAG
>igc_K01186_MH0334_GL0011549_1101937_unknown_Lipid_Metabolism
CATTTTATAAATATTATATTTTTTGGAGGCTTTTTTATGAGAAAAAGATATTTTTTAATTACTTTTGCTATAATAACTAT
TATAGCTGGCGTTTGGGTTTGGGCTTGTAAACATCCTTTTGGTCCTGGTATATCCGATGTTATAAACGGAGGAGGAGTTC
CAGCAAAAGGTTGGTATATGAATGAGAGCGGAGGTCCGGGATATAAGGGGAAAATTTTATATGGCACGAATGTAATGATC
CCTTCCAGACGGAATCCTTACGGTGGACAGGTATATCCTAAAAATTCTGGCAATAATCATTATAGAATTCCAACTTTAGT
TGTAGCGACTAACGGAGATTTGCTTGCCTTTGCCGATAGAAGAAAAGGAGGAGTGGGAGATTTACCTAATCAAATAGAAA
TTGTCGTAAAAAGAAGCACTAATAACGGAACAAATTGGCTTGCGGAAGAATTAGTTAGTCCGATAAGCACTTCTAAAGAA
ATTAGTTATGGAGACGCTGGAGTCGTTTTGGATAGAAAAACGGGAAATATCATTATAGTTTGCGCTTCTGGTCCTGGATT
TTTAGCTCCAACTAAACAGCAACCTTTGGGTTCTACAGATAAAGATCCTATAAGAATTAACATAATAAAGGGTAGAGATA
ATGGAAAAATTTGGCAACAACCTAAAGATATAACGGCTCAAATCTACGGAGTTAATTGCAAAGACCCTGAAAGAAAAACT
TGGCATGGGGCTTTTGCCACTTCTGGAAACGGAGTTCAATTAAGAAATGGTAGAATACTTTTTGTATTATCCGTTAGGAA
AAGCGAGGCTAATTCTCCTCTTTACAATCATGTTATTTATTCCGATGACGGAGGCGATACTTGGAAAGTTTCTAAAGGCG
CTCCAGACATATCCAAAAATCCAAATAGAGGCGGAAGCGAGGCTAAAATAGTTGAACTTAATGATGGAACTTTATTAATG
TCTATACGACCAGAAGGAAATGAAGCTAAGTTTAAAAGATTTTTTGCAAAATCTACGGACAACGGCAATACTTGGAGCGT
AGCAGAACCTAACAACGATTTTCCTTCCTCAAGCTCAAACGGAGATATAATTTATTATACTTCCGTCTTGAATGGTTGGG
ATAAAAATAGAATAGTTAGCATGGTAGATTCACTTGCTTATACCGCATCTACTCCTCCTGGTAAGCCATTTTTAAGAATA
AGTTATGACGAAGGAAATACTTGGCAAGGTCTACCAGTATTTGATGGGTCTGCGGGATATTCTTCTTTGGCTATACTTCC
CGATGGTAGCATAGGCATATTGGCTGAATTGGATAATTCTTGGAGTGGTCCTATATATTTTATGAGGGCAAATTTAAAGT
GGTTAAATCCAAATGATAGCGGTCCTACAAGACAATTAGACGGCAACTAA
>igc_K01186_MH0336_GL0055617_857839_unknown_Lipid_Metabolism
ATGAGAATTTTTAGCTTTTTACTTTTGTTGGGAATATTTGGAGGATGTACTCGTTCGGAAGTGCTGATCCCTGTACAGCT
TTCGAAGACAGTTACTCCCGTGTTTATCGGAAAAACAGAGAATCCGGTTCTTCATATCGAGATTGATAACCCTACGGAAC
AGGAAATAGAGTTAAATAAATTGGTTTTATCTGCCGAAGGAACCACGAATCCGGAGGCCGTTGAAAGGATAAATGTGTTT
TTTACGGGTCTGTCTGAAAAATTCAACCCTGTCGTCTTGTTCGGTCGTACTCAGCAAATAATTTCCCATTCTGAATTTGA
AGGGCGTCAAATCCTGAAGCCTGGGAAAAACCATTTCTGGGTGGCTATAGAATTGTCGGATCAGGCGAAACTTACGGATC
GGATAAATATGCAGTGTGTAGAAGTTTTATTTGCCGACGCCCGGGCAAAGATAAGTACGCCTTTCCCTTTGCTGCCTTCG
GCGGTGGGGCAAGCGGTTCGTAAAAGAGGGGACGATGGCGTCCATACCTACCGTATACCGGGATTGGTGTGTACTCCCAA
AGGAACTTTGATAGCCGTGTATGATATGCGTCATAATAACTCTTTGGACCTTCAGGAAGACATTGATGTCGGTGTCAGCC
GTAGTGTGGACGGTGGCCGGACGTGGTTGCCCATGCAAAAAGCGATAGATAGGGGACAATGGGGAGAGAGGCCTGAAAAA
GAAAATGGAGTGGGAGATCCTGCTATTTTAGTTGACCCCGAAACCGGGCGGATTTGGATTGCAGCTTTGTGGTTACACGG
AAAGCCTGGAAAGCGGGCTTGGTGGGCTTCCCAACCCGGCACTACGCCGGATAAAACCGGGCAGTTGCTTTTGACTTATA
GTGATGATGAAGGGGAAACTTGGGCGGAACCGATCAATATTACTTCTCAGGTTAAAAATCCGGAATGGTATCTGTGTTTT
AACGGCCCGGGAATGGGGATTACGACAAAAACAGGAACATTGGTGTTTGCTGCACAGTTTAAGGATAAAGACCAGATACC
GCATTCTACCATTCTTTATAGTAAAGATAAAGGAAAGAGTTGGCATATGGGAACGGGGGCACGGAGTAAAACGACGGAAG
CCCAGGTGGTGGAATTGGAGGACGGAAGCTTGATGCTGAATATGCGGGATGATAGAGGCGGTTCCCGTGCGGTTGCCGTT
ACTAGAGATTGGGGAAAGACTTGGGAAGAGCATAGTTCTTCTCGTTCTGCTTTACCGGAGCCTGTTTGCCAGGCTAGCTT
GATACGGATTCGGTTGCAGGATGGCCGGCAGGGTTTAGCCTTTTTTAATCCTGCGGATACGCTTAATCGTACCCATTCCA
CTTTGAAATTGAGTTTTGATGAAGGGAAAACCTGGCCTGAAAAATATCATCGACTTGTATATGAACCGGGAAGTTACGGT
TATTCCTGTCTGACGCAAATTACTCCCGGTCGGTTGGGAGTAATCTACGAAGGGGCAGGAGAACTGTATTTTCAGCAATT
GGACCTGAAGGAAATCCTGGCTGAAAAACATTGA
>igc_K01186_MH0339_GL0054215_2551504_unknown_Metabolism
TTGGAAAATTTGAAGGAATTTATATTTGAAAACAAGCCGACTGATTCCTGCCACGCCTCGACCGTCTTGCCATTAGACGA
CGGCAGAGTCGTCGCCGCTTGGTTCGCAGGCACAAAAGAGAGCGCCGACGATGTCGATATTCTGACGAGCGTGCGCAGCG
AAAACGGATGGAGCGAGCCAGTCAGGGTCAGCGCAGACAGAAATATCCCGCACTGGAACCCGGTGCTTTTTCGGCGCGCG
GACGGGAAGATAATGCTCTTTTTCAAAGTCGGCAAAAAGATACCGATGTGGAAAACGTATTTTTCGCTCTCGGATAACGG
CGTCGATTGGAGCGAGCCCGCCGAGCTTGTGCCGGGCGATATAAGCGGCGGCAGAGGACCTGTCAAGAACAAGCCGATAA
GGCTCAGGAGCGGCAGGGTCATAGCGCCAGCCTCGGACGAAAGAAATACGCTCTGGGTCTGTTTTGTTGATATCTCGGAT
GACGACTGCCGCACCTGGAAGCGTATGCGCACCGTGCCGACAAAGTCCCTGAGGGGATTTTATGTCCCGATGATCCAGCC
GACCCTGTGGCAGAGCGAGGACGGAAATGTGCATATGCTCACAAGAACCTCGCGCGGCAGGATATACCGCAGCGATTCGT
CCGATGAGGGCGAGACATGGTGCAGAGCTTACCGCACGAAGATGCCGAACAACAACAGCGGCATCGATCTTGTGCTCGCC
GGGAACGGGAAGATTTATCTCGTCTGCAACCCGGTCAAAAAGAACTGGGGCGGCCGTTCGCCGCTCGATTTATTAGTCTC
GGAGGACGGCGGAAAGACGTTCACCCGGCTCTTGCGCCTTGAGGACAGGGAGGGCGGCGAGTTCTCCTATCCTGCGATAA
CCGAGCGCGGCGGGGTGCTGCACATAACCTACACATACGACCGCGAGTATATCGCTTATAGGCAGATAAAGATATAA
>igc_K01186_MH0340_GL0057044_1599586_Bacteroides_Lipid_Metabolism
GTGCCAGGAGCTGCTGTAAGTGATGTTTTTATCTTCATTTATAAATATTATGTGTACATGTTGAAAAGTCTATTCATAGC
GTTTTTTTTATCTTTTCCTTTCTTTATTAAAGGAGAAGCGCAAACAACAGAACAATCAAAGTCTTCCGGACTGAAGAAGT
GTACTGTCTTTACTGCTGGGGATGATAATGTGAACAGTTATCGTATTCCCTCATTATTAACAGCCAAAGATGGTACATTG
CTTGTTTTTTGTGAGGCACGTAGGGATAGTTGGCGAGATAAAAGTCGTACGGATATTGTAGTGAAGCGAAGTGAGGATAT
AGGGAAAACATGGTCCATTATGCAAGATTTGACACAAGGTACTACCGGTGCTTATATGGATCCTACTCCGGTTCTTGATT
CAATTACTGGACGCATTTTTTTATTTACTACTTTTTGGCCAGCGGAAGATCATTCCGGAGCAAAGAATCGTGCTATTCTT
ATTACTTCGGGTGATAATGGCAAAACTTGGTCTTTACCTGTAGATGTTACATCTGCGATTATTCCGGCGGGCTATCATAT
TGTTGGTTTTGGTCCGGGAGCAGGATTACAGATGTCTGGAGAACGGTTTAAGGAACGATTGATTTTACCGACCCGTGTAG
TTGATTTCAAAAGAAAAAGTGCTCATAACGTAGCAATATATTCTGATAATCATGGCCAGACATGGGCAATGGGTGGTAAG
GGCGATACCGGTGATGAATTTCAGATAGCCGAATCCCCTGCCGGAACATTAGTCTATAACGCTCGTATACCGGGAGCGCG
TATGGTGGCATATAGTGTTGATGGTGGAACTACTTGGAGTAAAGCGATAAAAGAACCGACCTTACCGGGAGTCTCTAAAG
GATGTCAGGCTGGTGTTTTGGGAAAAGGAAGAGAACTCTATTTTTCTGGAATCAGAGGAAAAGCTGAAACACCGGAATAT
GATGAACGTGTAGGGCTCGCTTTGTATAAAAGTAGTGATGGTGGAAAGACATGGAACAATGGAATTCAATTATATGATAA
AGCTTCAGGTTACAGTTGTATGTCTTTCTTGCCTGATGGCAGGATGGCGATTATATTTGAAACGGCAGATACTCCGGGGT
TTACCCGTAAATCATTGCCTGGTATCAAACCTCTTAAGCGTCCGGCTGGTTGGATGAGATTGGACTTACTTATACTTCCT
ATTATTAATCTTTAA
>igc_K01186_MH0341_GL0021549_5663820_unknown_Lipid_Metabolism
AAAATAATGGCATTAACATTGACATCTATAGTTGGCATTAGTTCTATGACGGTTTATGCATCAGAAGAAAGCAATAAAAT
AGAGATAAATCAAGAAAATACAGATAATCAGATTTCAAAAGAGGGTTTAATTTTTCAAAAAAGCAATATTGAAATACAAG
AAGGGCAAGGCTATAGTCTTAATAATGAACCAGAAATGGAGCATGTAAAGGCTCTTGCTCAAGGAACTGTGATTATATCT
TATACATCTACTAGTACAAATGGGATACAATCATTATTTAGCGTAGGAAATAGTAGTACCGGAAATCAAGATAGACATTT
TCATATTTATATAACGAGTTCTGGTGGGGTTGGCATGGAAGTAAGAAACACTGATGGAGTGTTTAAATATACTTTAGACA
GACCTGCTGCGGTTCGAGAGTTTTATAAAGGAAAAAGAGTAGTTAATACTGTTGCATTAAAAGCTGATGAAGGAAATGGG
CAGTATAAATTATTTGCAAATGGA
>igc_K01186_MH0341_GL0107771_3236965_unknown_Lipid_Metabolism
GCAGCGGATGCCAGATATGGTGGAACACATGATTCAAAGAGCAAAATCAATATAGCTTTTGCAAAAAGTACAGATGGAGG
AAAGACATGGTTAGATCCGACGCTTCCTTTGAAATTTGATGATTATGTTGCAAAAAATATTGATTGGCCAAGAGATTCTG
TAGGAAAAAATGTTCAAATCCAAGGAAGTGCTTCTTATATAGATCCGGTTCTTTTGGAAGATAAAGAAACAAAAAGAGTT
TTTCTATTTGCAGATTTAATGCCAGCCGGTATAGGAAGTTCCAATGCTTCTGTGGGCTCAGGATTTAAAGAAATTAATGG
AGAAAAGTATTTAAAATTGAGTTGGTATAAAGATGGAGGCAATACATATAATTATTCTATTAGAAATGATGGAAGTATAT
ATGACGATATGACAGGGACGCCTACGGAATATAGTGTAGATGGGGAATACAATTTGTACCAAAATGGCAAACCACTTATG
TGTAAACAGTATGATTATAATTTTCAGGGAACAAGCTTAATAGAGAGTAAAACAGATATGGAAGTAAATATGAACATTTT
TTATAAAGACTCAGTTTTCAAAGCTTTTCCTACAAATTATTTAGCAATGAGATATTCAGATAACGAAGGCGATACGTGGT
CTGATTTAAAAATAGTCAGCAGTTTTAAACCTGAAAATTCTAAATTTTTGGTGGTTGGTCCTGGAGTGGGGAAACAGATT
TCAAAAGGAGAACATGAGGGAAGACTGATTGTTCCTTTATATTCAAAATCTTCAGCAGAGCTTGGATTTATGTACAGCGA
TGACCATGGAGATAATTGGACATAT
>igc_K01186_MH0343_GL0016045_3865410_unknown_Lipid_Metabolism
ACGGGTTATCTGGTCATCGTCAGTACGGAAAACGGAGAATCCATGCAGGAAATCGGAAACCTGTATAAAGAGGGCGAATA
CAAAGGCAATATCTATATGCTGAAAAATGGCCCGGACAAGGGAGAGCTCACCGTATTGAATACGACGTATCTCTGGATGG
TCTATTCCGACGATGACGGTGCAACCTGGTCTGATCCAATCGATATCACTCCACAGGTGAAGAAAGACTGGATGTTATTC
CTGGGTACCGGCCCTGGTGTCGGCATTCAGCTGGACAACGGCAATCTGGTCGTGCCGGTCTATCATTCCAATTCCAATGT
TGGCGCCAGTCAGTCCTCTGCTGTCATCATCAGTGAAGACGGTGGTGAGACATGGACGATCGGAGAATCCCCACAGAAAC
TGCGTGGTTATGATCCTTCGACGATGACCGGCGGCGGCATGCTGACGGAATCACAGGCGGTACAGCTGAACAATGGCAAT
GTGCTGTTGTTTATGCGTAACAATTATTCTGGAAAAGTTCAGGTAGCGACCAGCACGGACGGCGGTCTGACCTGGGACAG
CATCAAAGATGCCGGTGTTACGGATGTATACTGTCAGCTTTCCGTTCTGCACTACACAAAGTCGGACGGCAGTGAATGGA
TCCTCCTCAGCAACCCTGCCGGGTCCGGACGTAACAATGGAACGGTCCATCTGGGTCAGGTGAACGATGACGGAACGATC
>igc_K01186_MH0345_GL0036950_3042651_unknown_Lipid_Metabolism
CAAATGACAGCAGTAGCTACATCAGCACAATCAGGGGAAGATGGTAGTAAAGCTATAGACGGAAATATTAATACAATGTG
GCATACTCCATGGTCAATAACTGATAATTCAAAACTTCCACAAAGTTTAACAGTAGACTTAGGAGGAAGTAATAATGTAA
GTACTATAAAGGTTTCACCAAGAACATCTCAAACAAATGGAATAATAACTAAATATGAGATTTATGCTATTAATGGTGAT
ACTGAAACTTTAGTGGCAAGTGGAAATTGGAAGTTAGACAACTTAGCTAAATCTGTTAATTTTGATCAGCCAATTAAAGC
AGAAAAGATTAAGATAACAGCTTTAGAGGCAGGCGCTGGTTTTGCTTCAATAGCTGAAGTTAATGTGTATAGGGTTAAGG
AAGGCGTTGAAAAGGTAGCTAGTTATCAAAATAAAAAGATAAGTGATAATAATGGAATAGATATATCTAGTGATATTGAA
GGACTTAAAAATTTAGAGAGTGGTACAATAATTTCTAGATTTGATACTAGCAAGGGTGATATTCAATCATTAGTTAGTAT
TGGAAATAATACTGTTGCCAATGGACATTTTCATCTTTATGTAGCTGATAATACAGTTGGATTTGAAGTAAGAAATCAAA
GTGGGAATATAGCTACTGGAAAGACATCTGCAGTTTTAAACAAAGGTATAAATACTATAGCTTTAAAAGTTACAAGTGGA
GATGGCTATAAAATTTTTATTAATGGTAAATTAGCCGGAGAAGTTAAAAGTACTAATGCAACATTAAGTGCAGGAGTAGT
GGGAATTAATAATGCATTCATAGGTAAAACAGATAGATCATCAGGTAATGAGTATCCTTTT
>igc_K01186_MH0345_GL0092441_4554787_unknown_Lipid_Metabolism
ATGTTAAATGGAAAAAATGAAATTTATAAGGGGAATTTATTGGAGGATAATGTTTTATTTAGTATAAGTGAAGGTACTTG
TAAATTAGAAGACAAAAATTGTGTCTATTATAGAATACCATCTTTAATACAAACTACTAAAGGAACTCTTTTAGCATTTT
GTGATGCTAGATATGACACTGCAGATGATAATTTAGGGAGAATATCTTGTGTTGTTAGAAGAAGTGATGATTGTGGGAAG
ACATGGTCAGAACCAATATTAGTTTGCAAATATCCTAATTTGGATGGAAAAGAATATAGTAGTGTATCTAGAACTATGGA
CACAACGGCATTAGTAACTGAAAGTGGTAAAATATTTACTCTGCATGGTCAATGGAAAAATAATGCCTTTAACTGGACTA
GAACAGAAACAACACCAGATACTGATTGGAAAGCTATCATATCTATGTCAATAGATGAAGGAATTACTTGGTCTAATACT
GACATTAGCTCATTGGCTAATGAAGATGGAGATATTGTTTCGTTTTTAGGTGGTGTTGGTACAGGGATACAAATGGAAAA
TGGAACACTAGTATTACCTATAGATGTATGTAGAAGAATAAATGGACAAAACAAAACGTTTTCT
>igc_K01186_MH0348_GL0040091_4153374_Bacteroides_Lipid_Metabolism
TTAGTATTGGCTAAAAGCACAGACGATGGTAAAACCTGGTCGAAGCCTATCAATATAACAGAGCAGGTGAAAGATCCTTC
CTGGTACTTCCTGCTTCAAGGTCCCGGACGTGGAATAACGATGAGTGATGGCACATTGGTATTTCCAACGCAATTTATAG
ACTCTACCCGTGTTCCGAATGCAGGAATCATGTATAGTAAAGACCGGGGGAAAACGTGGAAAATGCACAATATGGCACGA
ACAAATACAACGGAAGCACAAGTTGCGGAAATAGAACCGGGAGTATTGATGCTGAATATGCGTGATAATAGAGGAGGAAG
CCGGGCTATTGCTATAACGAAAGATTTGGGAGAAACATGGACAGAACACCCATCTTCCCGCCAAGCACTTCAGGAACCGG
TATGTATGGCCAGTCTGATTCATGTCGATGCCAAGGACAACGTTTTGAATAAAGACCTCCTGTTGTTTTCAAATCCGGAT
ACGACTAAAGGGCGCAATCATATAACAATAAAAACAAGTCTGGATAAAGGACTTACCTGGTTGCCCGAACATCAAATCAT
GCTCGACGAAGCAGAAGGATGGGGATATAGTTGCCTGACGATGATTGATAAAGAGACAATCGGTATTCTATATGAGAGCA
GTGTGGCACACATGACTTTTCAGGCGGTGAAATTAACA
>igc_K01186_MH0349_GL0028758_133261_unknown_unknown
ATGAAAAAGTCGATATTCGGGTTCATTTTGGCAATCTTGCTGATCTGTCCGTTTATGTCACAGGTACTGCGGGCGGAAGC
GAGAGACACAGACAGTAAAGTAACAGATGCAGATAAGATATTTTATTATTCTTTTGATAACATAAGCGGCGGTCTGATCG
CAGATGAATGGGGCAGCAGAAATGCAGTGATTTCCGGTGGAAAGATCAGTACCGGAAAATCCGGCAGTGCACTTGAAGTT
GAGAAAAATACAACAGGAGCTTCCGTTTCGAATGCTTCTGTTACAAACGATGCGTGGACGGTCAGCTACTGGGTATACAG
TAAGGCTCTTTCAGAGAGAAGTTCTGTTCTGATGAGCAGCGATGGAAAATATTCTTTCGATGCTGCGATCAGTTCCTCCA
ATCTGAAATCCGGTGTACATGTAGGAACCGGAAGCGGTGATGTCCTGACATTTCAGTATACACTTCCGGCAGAAACATGG
GTACATATGACATGGACACAGGATAAGACAAACGGTCTGTCTCTCTATGTAAACGGAACGTTTGTTCAGACAAATACCTG
GACAAAAACAAATAATTTCCCTTGCCCGGCTGATCTTTTCGGCGGCAGCGGATTTGAAGGTAAGATTGACGAACTGAAAA
TTTATAACCGCGTACTCACGGAAAATGAGATTCTGGCGGGTATGATGGGCAAAGGACTGAATATTTCCGAAACCAAAAAA
GAACTGAAAGTCGGTGAAAATTGGCAGATCGTGACAAATCTGATCAGTGATCAGGAAGATAAAACGATCACTTATCCCTC
CTCAAATCCGGAGATCGCAGCCGTAAGCGAAGATGGAACCGTACAGGCAAAGAAACGCGGTACGACGCAGATCTTTGTGA
AAAATGCAGCATCCGGTTATGAAGAAACCGTAGAGATCAGTGTTATCAAAGAAATCACGATCCATAATACAGTTCCGGTT
TATAAGCTGGATGACTCCAAACTTTCTGATATTGATAAAGATGAAACCAATGCACAAGGAAGACGTTACCTTGGTCAGCC
GGATATGGTCATGCTGGATGACAACCGTACGCTGATCACAGTTTATCCGGTCGGACACGGACATGGTAAACTGGTTATGA
AGGTAAGTGAGGATGCCGGAGAAACCTGGACGGAAAAGACCGATATCCCGTCCTCCTGGACAAAATCGCTGGAGACACCG
ACGATTTATAAACTGCATCTGGACAATGGAACGACAAGGCTGATGCTGATCACAGGTCTGCCAAATTGGGGAAATGGTGA
GACGGATGCGAACGGTCACATTGGCGGATGGAATACTTCCTATTCTGACGATGGCGGAAAGACATGGAGCGAATATAAAA
ACTGGCATGAAAAGAAAAAAGACGGAACCACAAACTATACCATCGTTGCGATGGCAAGCCTTATACAGTTAAAAGATAAA
AACGGAAACAATATCCAGAAATGGATGGGCGTTTACCATGATGTAAACTATGTCAACTACAAAACCTATCTGACCTTTGA
CGAGAGCGGAAATGAACAGTGGTCCGATCCGGAACCTTATCTGAATGAATATCGTACAACAGAGAGCAAGTATCAAATGT
GCGAGATCGGAATGTTCCGTTCACCGGACGGAAAACGCATTGTCGGGCTGGCAAGAAGCCAGTCCCATAACAATCCGTCC
ACATTGATCTATTCAGATGATGAAGGAGAAACCTGGTCTGAGCCGATGGATCTTCCGGGATCCCTTGCCGGAGAACGCCA
CAAAGCACTGTGTGATCCGATCAGCGGCAAACTGGTGATCACATTCCGTGAAATCCAGTATGACCTCAATAAAAACAATC
AGTTTGACGGTGGGAATGACTGGATGGCAGGTGACTGGGTTGCATGGGTAGGAACTTATGAAGATCTGATGGAACAAAAT
GACGGACAGTGTCATATCCTGCTCTGTGAGGACTGGGCAAATAACCGTTACTCCGGGGATACCGGATATACCGGAATGGT
CGTTTTACCGGATGGAACTTTTGTTATGGATTCTTACGGACACTGGGACAAAGAATTTTCACAGAGCTGGCAGGGTAGTG
ACGGCAGCGGTTATAATGTCAAGACTGACTTATGTTACATCAAGCAGGCGAAATTTAAACTGGCAGATGTGATCGGTGAG
TCTATTGTTGCTGTTAAGGATGTTATGCTGAATCCATCGGAAGTGAAACTGACAGAAAAAGGCCAGACCGTACAGCTTAC
AGCAACCGTGGCACCGGAGAATGCAACAAATAAGCAGGTGAACTTTTCGATTGACCATGAAGAGGTGGCAACCGTAGATG
CAGAAGGAAAAGTTACCGCAAAAGCAGACGGAACAGCTGTTGTAGCGGTTACAACGGTGGATGGAAATAAGACGGCGACC
TGCAGCGTTACGGTAGAAATTCCAAAAGATCCAACGCCAGATCCAGATCCAAAACCGGAACCGAATCCAACACCAAATCC
AACACCAACACCGGATCCGACGCCGACACCAACACCATCTGTTCCGGATAAACAGGAACCGACACCGGATTCCACAATGA
CGGTTGGCAGTGAACAAAAAACAGGAAAAGGTGTTTATCGTATCACCGGAACCGGAAGCAAGAGAACCGTTACATTTGTA
AAACCAATCAATGATAAAAATACATCTTTTAACGTGCCTGCAAGTGTAAAACTGGCGGACGGACGTTATAAAGTAACTGC
AATTGACAAAAATGCATTTAAAAACAACAAAAAGCTGAAAAAAGTTACGATTGGAAGTAAAGTGACCAGAATTGGTGCCG
GTGCATTTAGCGGAGCGAAAAATCTGAAAGCGATCACGATAAAATCAAAATCATTGAAGAGTGTCGGAAAAAATGCACTG
AAAGGTATCCATAAAAAATGTACGATTAAAGTTCCGAAAACAAAGTTAACCGCTTATAAGCGGCTGCTGAAGAAAAAAGG
ACAGAAAGCAAGCGTAAAGATTATAAAATAA
>igc_K01186_MH0354_GL0067259_173207_unknown_Lipid_Metabolism
ATGTTGGTTTATTTTTTCTTTTCATTTGTCTATCTGAATTTTTATCCGTTCATTTACCAACAAAATTATCATTCTTCCAA
CATGAAACATTTGAACACATTTCTACTCTTCCTTTTAGGACTAATCCTGCAGATCCAGCCCGAATCCGTTTTTTCTCAAG
GTACAGCTGAAACCATCCGCTGGGATTCTTCTCTCAGTCTTCCCGACATCAACGGAAAGCCTCATCCCGGATTGGCTGGA
GCTTTTTCCAGATGTATCGGCGATTTTCTGTTCATTGCCGGCGGAGCAAACTTTCCGGATGCCACTCCTTGGAATAGAGG
TACGAAAACATGGTGGAATACGCTCTATTATAAGAATCTCAACGATGCCTCATCTGCTTGGAAAGAAATAAAAGAAGCCT
TGCCTTCTGCACGGGCATACGGTGTATCCATTCCGTTGACAGATGGTATTTTATGTATTGGCGGATGCGATGCCAAGCAA
TGTTATAGCAAAGTATTTGCCATCCGGATGCACAACGGGAAAGTCGAAATAGATAAGAACTGGCCGAAATTGCCTGTTCC
GCTAGCGAATATGACCGGAGCCAGACTGGGGAACAAAATCTTTCTGGCCGGCGGACAAGAACAAATGAAACCGGAAGCGG
CTACTTCTCATTTCTTCATGCTCGATCTGTCTCAACCGGAAAAAGGATGGCAATCCTTGGAATCCTGGCCGGGAAAAGCA
CGGGGCTATGCCGTCAGTGCCGTACAGAATAATGGCTCAGACGATTGTTTCTATCTGTTCAGCGGACGGAATTATCAACC
GGATGGAGCAATGGAAGTACTGACCGACGGATTCGTTTACAATCCCCGCCTCAAACAATGGAAAAAGTTGTCAGGTGAAT
TTCCGGTGATGGCAGGAACTGCTCTTGCCGTCGGCAGTCATCATATCCTTTTCCTGGGTGGTGTTGAGAAACTGATACCA
GGTTCGGATACACATCCGGGGTTCAGTCATCAGGTTTTAGCCTACCATACGATCACGAATACGCAGACCACAACAGCCAT
CTCAGAAGTTCCAATTGCGGTTACTACTAACCTTGTATCACACGGACAAACACATTATATCACCAGTGGAGAAATCAAGC
CGGGTGTCCGTACACCTGCTATTCTCCGGTTTGAAGTCTGCCCCAACATAACGGCTCATTCTCTTCGTGCCACCGTACCG
GTTTTAGCTGGAGAAGCGGTGAATCCGGTCGGATATATACAGATTATCCAGACTCCGGGAGAGAAAACGCGCTTGACAAG
CCTTGCGTATGACTTATCAGGTACGACAGATTTGCGTGACATCGAACAGATATCATTATATGCCTGTCAGAAAAACGGAC
GGATTAAGTCCGCTGATTTGATCGCCTTTTCGGAAGTTTCGTCTCCAACCGGAGCTTTCCGATTGAATATTCCCTTAGAA
GCAGATACAAGCTATTATGGACTGGCTGTCCGGCTGAAGAAAGAAACCTCTTTGCAGCATCGGGTGTTGGTCAACTGCCC
GGAAATTACTCTCAACGGAAAGACATATCCCGTTCAAGGCTCTTTCCAAGAAGGATTGCGTACAGGTATTGCCCTTCGAA
AACACCGACAAGACGGCGTACATACCAGTCGCATTCCAGGATTGATCACCTCCAAAGCCGGAACGCTCCTGGCCATCTAC
GATGCCCGTTGGAAATCCGGACGGGATTTGCAAGGAGATATCGACATTGCCCTGAACCGAAGTGAAGACGGCGGACAAAC
ATGGCAACCCATGCAACGGATACTCGACCAACATGAATGGGGCGGACTTCCGGAAAAATACAACGGCGTGAGTGATGCCT
GCATCCTGCTGGATAAAAATACCGGCGATTTATATGTAGCCGGCTTGTGGATGCATGGTGTTTTAGACCGGAATACCGGG
AAATGGGTAGAAGGACTGACGCAAGACAGTACGTGCTGGATTCATCAGTGGCAGGCAAAGGGTTCACAGCCGGGCTTGGG
TGTCAAAGAGACATCCCAGTTCCTGATAACGAAAAGTACCGACGACGGGAAGACCTGGAGCGAGCCTGTCAACATCACCG
CTACTACCAAAAAACCGGAATGGTGGTTGTTTGCACCAGCACCGGGACACGGCATTACCTTGAAAGACGGAACACTGGTC
TTCCCTACACAGGGACGAGACGAGAACGGCCTTCCTTTCTCCAATATCACGTACAGTCAGGATGGCGGGAAAACCTGGAC
AACCAGTAATCCGGCTTATTCCAATACAACCGAATGCATGGCTGTCCAGCTTGAAAACGGAGACATCATGCTCAATATGC
GCGACAACCGGAATCACGGCGTCATCTCGCCCAACGGACGAAGAATCTGTACCACATCCGACCTGGGCAAGACCTGGAAA
GAACACCCGACGTCGCACGCCGTGCTTACGGAACCAACCTGCATGGCTTCTATCCACAAGCACCATAATACAAAAGACGG
GCAACCGAAGTCGGTGTTAGTCTTCATGAATCCCAACTCATACAACGAGCGCAACCGGCTGACCGTCAAATTCAGCTTTG
ACGACGGGCAAACCTGGCCCGAAAAGTACTGGATCTTACTGGACGAATGGGGCGGAGCCGGATACTCTTGTATCACGTCG
ATCGACGGACAAACCCTCGGCGTCGTCTACGAAGGCAGTGGTGCGAACCTCATCTTCCAGCAGATTGATGTGAAAGATAT
TTGCCGATAA
>igc_K01186_MH0354_GL0105347_1841778_unknown_Lipid_Metabolism
ATGAAAAGATTGATTGTTATGATGATGGCTCTTTTCGTCTGCTTTGCCTCGCAAGGCAGGCGAAGGGATGCCAACCCATT
CACGGCTGTTGTGTTCTCCAAAGGGGACTACGGCTACGACACGTTCCGGATTCCGGCCATAGTCCGGGCCAAGGATGGTT
CGTTGATTGTCTTCGCCGAGGCCAGGAAGCATGGCGCTGGTGACACCGGAGACATCGATCTGGTGATGAGGCGTTCCCGG
GATGGAGGCGTGACGTGGGGTGAGATGTCGGTGGTTTGGGATGATGCCGGCAACGTGTGCGGCAATCCGTCTCCTGTCGT
TGACCGGTCCTCCGGCAGGATAATCCTTGTCGGGACATGGAATGACGGGCGTGACAAGGAGTCTGCGATCCGCTCCCGTG
AGTCCATCTCCACCAGAAAGGTCTTCGTCATGTTCTCCGATGACGACGGGGAGAATTGGTCCGTTCCCAAGGACATCACC
ACGGAGACCAAGAGACCTGAATGGACATGGTACGCCACAGGGCCGTGCCATGCAGTCCAACTTGAGGTCGGCCCGCATGC
CGGAAGGATCGTGGTCGCGTGTGATCATGGAGTATTCGAGGACGGCCCAAAGGGGACACGATGCCATGTGATATATTCGG
ATGACTTGGGGGAGACATGGAGCATGAGCTCGGAGATTCCTACCGGCAACGAATCGACTGTCGCCCAGTTGAGAAACGGG
GATGTGATGATCAACATGCGCAACGTGTTCAAGGATGAGCATAGGAAAGCGCCGTACCGGTGGGTCGCCGTCAGCCGTGA
CGGAGGCATGACCTTCGGCGAGCCGTACATGCAGCAGGATCTTCCCGAACCAATCTGCAACGCCAGTCTCATTGAATATG
CCCCTAAAGGCCGCCTTACCCGTAAATTGCTGTTCTCCAATCCTTCCGATGTCTCCAAACGTGTGAATATGACCGTGAAA
CTGAGCCGTGACAATGGTCGGACATGGACTCCCGTGTATCAGGCTCCGGAAAAGAAAGCCGCCTATTCCGACCTTTGCGT
CCTGCCGGACGGCAGTGCCGTTTTGCTCTACGAGTGCGGCGACTACACCCCTTACGACCAGATCCGCTTCACGTTGCTTC
CCCGTGAATATTTCCGGTGA
>igc_K01186_MH0354_GL0105355_2788456_unknown_Lipid_Metabolism
TTGGTTATAATTGATCTGAACATGAAAAAGAAATTGATATTCAGTATGCTGCTTTTGGCGGCGGCGTCATCCTTCACGGC
GTGCGACGACGAGCTCGTGTTCGGCAAGGATTACGTAAAGACGACTCCCGACGAGCCTGAGATCGAGGTGGACAAGATCA
CCTCAAGGGTTTTCGAGGCGGGGAAGGACAACCATATCTATTTCCGTATCCCGGCTCTCATAGAGACCAAATCCGGGATT
CTCCTTGCCTTCTGTGAGGCGAGGAACACAAAGGCAGACTTTTACGAGGGCAACGAGTCCAGATTTCCGTGCACTCCGGT
CGGCTCGGCGTCAAACAAGGACATCGGTGACATCGACCTTGTCATGAAAGCCTCCAGGGACGGGGGACAGACGTGGCTTC
CGATGGTCACCATAGCCGATGATTTCGACAACACCTGCGGAAACCCGTGCCCGGTCGTGGATGAGAGCACCGGCAGGATC
CATCTTTTCTGGTGCTGGTCGAAGTTCGGCGCGGACAGCAGGCTTGTCCCGTCCATCACCGACAACCACAGCCGAAGGGT
CATGTACTGTTACTCGGACAATGACGGGGAGACCTGGAGCGAACCTCAGGATCTGACCTCCACCCTCAAGAAGGATGATT
GGTCGTGGTACGCCACTGGTCCGTGCCATGCGATCCAGGTCAGGACAGGAGCTTACAAAGGCCGTCTCGTGATTCCTTGC
AACCATAGGGACAATAACAATAAGGACAATTATTCGCATTGCGTCTATTCGGATGACAACGGTAAGACATGGATCCTTGG
CGGCAGCACGCGCATCGGGGGCAACGAGTCCTGCATCACCGAACTGTCTGACGGAACGCTGATGACGAACGTCCGCACGG
TCGGCCTCTCCAGCCCCAACAGGGCCTAG
>igc_K01186_MH0355_GL0043533_2472304_unknown_Metabolism
ATGAATGACGGTAGCCTGCTTATGGTCGCTCAGTGCGGCGACACATACGAGCCGGCCCCGCGCAACCGTGTTTATTATTT
TCACAGCTATGACGACGGCGATACATGGAGCACTCCTGTATCGATCTATCCCGAGGACGGCAACGCCGTCTACTGCACCG
AGGTGGCGGTGTTCGGGGACCGCGTCGTGGCGTATCTTACCGTTCACAACGGTCAGTTCTTCAACTGGCGCTCGGTAATG
ATGTCAAGCACCGACTGTGGACACACCTGGGTGAATGAGGGAGCCTTCCCGGGGCTTGAAACATATACCTTCATGCGCGG
GAAGATAGAGCTGCGGAACGGGGATATCCTTATTCCGTATCAGCATTACCCGGTGTCGGACGATGAAAATGCCCGCATCG
TAGCAAAATACGGCGGCAAATACCGCCCGAGCGGTAAGCTCACATATATCGGTCTTACCGATGTGAATATCGATCATGTT
GACAACGGCGTTGCAATAAGCCGCGACGGAGGCAAAACCTTTGAGATATGCCCCTGCCGTCCCTTCCCTATACGGGGCGA
GACCGGACTTTCCTGGGTCTGGAGCGAGCCGACCGTGGTCGAGCTTTCGGACGGACGCGTGGCAATGCTCGTCCGCGTGA
CCAAGGACGTGCTTTGGTACTGCGAGTCGGCTGACGGCGGCAGGACGTGGAGCGAATATGTGCGCACCGACATTCCCAAT
CCGTCATGCAAGCCGAAGCTGATCGGGCTTCCCGACGGCAGGATAGCGCTGCTGCACGATCCCGACAGCACGCGGCGCAA
CCCGTTTGCGGTATGGATATCCGACGACGATATGAAAACGTGGTCGCGGCGCGAGGTCATTTCGGATTTCCCGCTCAATT
TTGACTACCCCGACGGCTTTTATGAGGACGGCAGGCTTTACATCTCAATAGAGCTGCAACGCCGTGACGTTCTGTTTATA
AAATATCCGCTTTGA
>igc_K01186_MH0355_GL0215638_51399_unknown_Metabolism
ATGAGAACCAACAGATACAAAGCCCTTCTGGTCGCTTTCCTGCTGGCTGTAGGCATGCAGGCGGGAGTCAAGACTACCCG
CCTGCTCACCGAGGGGCAGACTTCGCCGCTGAGCATCGAGAGTGAGCGTCCGCGCCTGAGCTGGGTCATCGAGTCGGATG
CCCAGGGCGTGATGCAGCAAGGCTACCACATCCTGGTGGCAAGCTCGCTCGAGAAGCTGGCTGCCGGTGAAGGCGACCTG
TGGGATTCGGGACGGGTGGACTCCGACCAATCCCTCTATGTACCTTACGGAGGCAAGCCGCTGACGAGCAACCAGCGTTG
CTTCTGGAAGGTGAAGGTCTACACCACAAATGGTGAAACGGAATGGAGCGAACCGGCTTCATGGGGCATGGGCCTGCTGG
GAGAGACCCACTGGTCCGGCCGTTGGATAGGCTGGGATGCACCCTTTGCCTGGGACAAGGAGGTGACCCACAGTCGGCTG
AGCGCACGCTATCTCCGCACGGAGTTCAAGGCGAAAGCCGGCATCAAGCGTGCCACCCTGCACATCTCCGGTCTGGGGCT
TTACGAACTGTTCATCAACGGCAGGCAGGTGGGCGACCAGGTGCTGGCTCCCGCACCGACGGATTACCGGCGTACGGTGC
TCTACAACTCGTTCGACGTGACTTCGATGCTGGCTGCCGACAACGCCATCGGCGTGGTCCTGGGCAACGGACGCCACTAC
ACCATGCGCCAGAACTATAAGCCTTACAAGATTGTGCAGTTCGGCTATCCCAAGATGAGGCTGAACCTCATCATCGAGTA
TGCCGACGGGACGAAACAGACCGTGAGCAGCAACGAGAAGGACTGGAAGCTGACCGGCAACGGTCCCATCCGCAGCAACA
ACGAATACGACGGTGAGGAGTACGACGCCCGCAAGGAGCTGGGCGCATGGACGACTGTCGGCTATGACGACAGCCAGTGG
CTGACCGCACAGCGTGTGGCTCTTCCCTACGGAAGCCTGCATGGCGCACAGTCGCCCAACATGAAGGTGATGGACCGGTT
GAAGGCAGTGTCCATCAAGCAGTACGGCGACCGCTACATCGTCGACTTCGGACAGAACCTTTCCGGTTGGGTGCGCATGA
AGGTGCGTGGCGGAGCGGAGGGAGACACCATCCGTCTGCGTTATGCCGAGCTGCTGACGGCTGACGGCAAACAGCTCAAC
GTGGCTGGCTTCCGAGATGCACAAAGCACCGACACCTACATCTGCAACGGACGCGAGAACGGACGCGAATGGTCGCCCCG
CTTCACTTCACACGGTTTCCGCTACATCGAGGTGACCGGCTACAAGCAGCCCCGTCGGGAAGACTTCACCGCCGAGCTGA
TTTACGACGAGATGGAGAACACGGGCACCTTCGAGTGCTCCAATCCGCTGTTCAACCAGATTTTCCGCAACGCCTGGTGG
GGTATCGCCTCCAACTACAAGGGCATGCCCGTCGACTGTCCGCAGCGCAACGAACGGCAGCCCTGGCTGGGAGACCGCAC
GATGACCTCCTGGAGCGAGAGCTACCTCTTCGGCAACCACCTGCTCTATGCCAAGTGGATGAAGGACATCTGCGACTCGC
AGCGTGAAGACGGCAGTCTGCCCGACATGTCCCCGGCCTACTATAACTATTACACCGACGACATCACGTGGCCCGTGGCA
TTGCCCGTCATCTGCGACATGCTCTACGAACAGTACGGGGACATCCGTCCCATTGCCGACAGCTATGCCGTGATGGTGAA
GTGGATGGCTTACATGAAGAAGGAATACGTCAATGAGAAAGGCTTGCTGGGCAAGTACAAGTTCGGAGACTGGTGCATGC
CGCCCGAAGCTCCGGAGCTCATCCACAGCAACGACCCTGCCCGTCAGACTGACAAGGGTCTCATCGTGACGGCCTATTAC
TACAAGACCTTGTGCCTGCTGGCGAAGTTCTCCCGTCTGCTGGGGCACGAAGCCGAGGCACAGGCATACGAGAAGGAGGG
CGCTCTCGTACGGACCAGTTTCAACGAGGCTTACCTCACGGTGAAGAAGGGCACTTCGCCTGCACCGGGACACTGGCTCT
ATCCGGACAGCATCTTCTACGGCAACAATACGGTGACGGCAAACGTCCTGCCGCTCGCGTTCGGCATGGTGCCCGACGAG
TACCGCGGGGAGGTGGAGAAGAACATCATCACCCGCATCAATGCCGACAAGGAGCATGTGAGCTGGGGCATCATCGGCGG
TTCGTGGATTATGCGCGAGCTGAGCCGCATGGGACGTGGCGACGTGGCGTATGTCGTCAACAACCAGAAGACGTACCCGA
GCTTCGGTTACATGCTGGCGAACGGGGCGACCACAATCTGGGAGCTCTGGAACGGAGACAAGGCAAGCCCGAAGATGAAC
AGTGCCAACCACGTGATGCAGCTCGGCGACCTGCTGATGTGGTACTATGCGGACCTGGCAGGCATCGCTCCGGCAAAGCC
CGGCTACAAGGAGATACGCATGGCACCCGACTTCTCCATCGAGGAGCTGGATTCCGTGAATGCGTCTTACCGGACACCCT
ACGGGACAGTCGTCAGCCGGTGGAAGAAAGACCTGATGCACCTCACGTGGGACATTACCGTCCCCTGCAACACCACGGCA
TGGGTCTATCTGCCTACGCACGATGCACAGGCAGCCATGCCGGAAGGAGTGACCTACGTCCGCAACGAAGGCAACCGCTC
CGTGTGGCGTGTCGGACCGGGTGTGCACCACCTGAACGTCCGCATCGACCCGACGCTGGGCAAAGACAAGCAGGGGATTG
TGGAGACGCAGTTCCTCTATGAGTCGGCACCTTTCCCGCAGGCACACTCGGCAAGCATCGCCGAAACACCGCAGGGCGAC
CTCGTGGCAACCTACTTCGGCGGAACGAAAGAGCGCAACCCGGATGTCTGCATCTGGGTGAGCCGGAAGCCGAAGGGAGC
TGCGGAGTGGACCGCCCCCGTACAGGTGGCAGACGGCATCATCAGTGCCACCGAGTGGAAAGCCTGCTGGAACCCCGTCC
TCTTCCAGATGCCCGGCAAGAAGGGCGAGCTGCTCTTGTTCTATAAGGTAGGCAAGAACGTGGCTGACTGGAAGGCTTAC
ATCATCCGTTCCAAAGACGGAGGAAAGACCTGGAGCAAGCCTGAAGCCATGCCGGAAGGTTTCCTAGGCCCGTCGAAGAA
CAAGCCTGAATATGTGGACGGACGCATCATCTGCCCGAGCAGTACCGAGGGGTCAGGCGGATGGCGCATCCACTTCGAGA
TTTCCGACGACGGAGGGCACACCTGGCGCAAGGTCGGTCCGGTGGAAGCCGAGCTGTCCGTTCCGACACAGTTCCGCAAG
CCGGGAGCAGCCAATACCGACGATATGGAAGCCGGTGAAGCCATCGAGGGAGAAGGTGCGAAGCCCATCTACTGCATCCA
GCCGAGCATCCTCCGTCACAAGGACGGCCGTCTGCAAGTGGTCTGCCGGACGCGCAACGCCAAGATAGCCACCAGCTGGA
GCAGCGACAACGGAGAGACGTGGAGCAAAGTGACCCTGCTCGACATCGAGAGCAATAATTCCGGTATCGACGCCGTGACA
CTGAAAGACGGACGTCATGTGATGGTCTACAACAACTTCGAGACCATTCCCGGTACGCCGAAGGGCGCCCGCACGCCGCT
GAGTGTTGCCCTGTCGGACGACGGCATCCATTGGAAGCACGTCATCACGCTCGAAGACAGTCCCGTGAGTCAGTATTCTT
ACCCGGCTGTCATCCAAGGCAAGGATGGCAAGGTCCACGTGGTTTACACCTGGCGCCGCCAACGCATCAAGTACGCGGCA
TTGGAACTCTGA
>igc_K01186_MH0356_GL0156238_412653_unknown_Lipid_Metabolism
ATGCGTTTACCTTTGAACAACTTGACAGTGCTCTCCCTGCTGTGCGCCCTGGGAATGTCCATGACCGGCGCCCTGGGGAC
GGAAAGCTTTGAACAGGCCAAGCGCGGCAAGTTCACCAGCCTGCAAACCGAATACGGCCCCCTGTCCTGCGCGGATGGAG
TGGCGGAAATCGGGGGAACGGGAAAAACCGGAAATTCTTCATTGCGGATGTTCGGCGGGAAAGATGCCGAACTCAAACTG
GATTTGAAGGACGTACCCACCACGGAAGTGCGGCTTTCCGCCTGGGCGGAACGCTGGACGGGGCAGGCCCCCTTTGAATT
TTCCATCACGGCGGTTGGCTCCCAGGGAGAAAAGGAAATCTATGACGGCAAAAATATCAAGACGGGCGGATTCAAGACAA
AGATTGAAGCGCGCGTTCCCGCAGGCACCCGTTCCCTGGTTTTCAAGCTGACGGCTCCGGAAAACAAGGGGCTGAAACTG
GACGACCTGTTTATTGTCCCCTCCATTCCCATGAAAGTGGACCCCCGCGTGGAAATGTCCGCTCCGGTGGCTCCCGTGAT
CAAGCGCATTCCGGGCAATCCCGTTCTTTCCGTGAACGTGAAAACGGAAGGATGCCTGAATCCCGTTTCTCTGAATGCCG
TCAATCTGGATTTTTCCGGGACGGCCAGGCTGGCGGACATTGAATCCGTGACGGTCGTGCGCGGCGGGGAAAAACCGGAA
TTCCCCGAGGGTGCGGTTACATTCCCTGAAGACCCGGCCCAGGTTCTGGGTACGGTCCGTATTTCCGGCGGCATGAAGCC
CCGGATTTCCGTCAGGGGCAATCTGGAACTGGAACCCGGTGACAATCACCTGTGGGTGTGCGTCACGATGAAGGACGGAG
CCTCGCTGGACGGCAAGGTGGTTGTGCGCCCCGCCAGCGTTGTGGCCGGCAACAAGCTGATGAAAGTGGCGGATGCCGCC
CCCGTGGCGCAGCGCATCGGTGTGGCGGTGGTGAAGCCCGGGGATTTCAACTCCAAATTCTACCGCATTCCCGGCCTGGT
TCGGACGAAGAAGGGGACCCTTCTGGCGGTTTATGATATTCGCTACAATCATTCCGGCGACCTTCCGGCCAATATCGACG
TAGGCGTGAGCCGTTCCACGGATGGGGGACGCACCTGGTCCGACGTGAAGATTGCCGTGGACGATTCCAAAATAGACCCT
GCCAGGAAGGATGCCAAGGGCGTGGGAGACCCCGCCATTCTGCTGGATGAAAAAAACGGCCGCGTGTGGGTGGCCGCCAT
TTGGAGCTACAGGCATTCCATCTGGGGCAGCAAGTCCGGGGACAATTCCCCGGAAACCTGCGGCCAGCTGGTGCTCGCCA
GCAGCGACGACGACGGCCTCACCTGGTCCAAACCCGTCAATATCACGGAGCAGACCAAGGACAAGGACTGGCGGATTTTA
TTCAACGGCCCCGGAAACGGCATCTGCATGAAGGACGGCACCCTCGTCTTTGCCGCCCAGTACTGGGACGGCAAGGGAGT
GCCATGGTCCACGATCGTTTATTCCAAGGACCAGGGCAAAACCTGGCACTGCGGTACGGGCGTCAGCCAGCAGACTACGG
AAGCTCAGGTTATTGAGCTGAAAGACGGCTCCATCATGATCAACGCCCGCTGCAACTGGGGCGGTTCCCGCGTGGTGGGA
GTGACGAGGGATCTGGGCAGGACCTGGGAAAAACATCCCACCAGCCGTACTGCCCAGCTCAGGGAGCCCGTCTGCCAGGG
CAGCCTCCTTGCCGTGGATGCCGTGCCCGGAGCGGGCAAGTTGGTTCTGTTCTCCAACCCGAACACGACGTCGGGCCGTT
CGCACATGACGCTCAAGGCTTCTGTGGATGACGCCTCCTCCTGGCTGGAAGACAAATGGCTCCTGTACGACGAGCGCGGC
TGCTGGGGGTACTCCTGCCTGGCGCCCGTGGATAAAAACCACATCGGCGTTCTGTATGAGGGCAGGGGTGCTTTGAACTT
CCTGAAAATTCCTTACAAAGACGTTTTAAATGCGGGCGGCGGCCATTAA
>igc_K01186_MH0357_GL0036786_1327588_unknown_Metabolism
ATGAAAAGATTTTTAGCTTTAGCCCTTGCAGTTCTTATGATCCTGTCATTTGCAGCCTGCGCTTCGGACAAGAGCGGCAG
CGACACCACCGCGGCATCCGACACCAAAGCGGATGCGACAACAGCTCCTGCGGCAGAGGACACCACCGCCGCACCTGAGA
CGACAGAGCCCGCGACGAGCGGCACCGACGCCGTGTCTGCCGCGCCCTCAGTCAGGAGAAATACCACCAAAATAACAACC
CCCGCTGCCGACATCACAAAGCCCGCATCGGGCGGCAACAGCGGCTCGACTACCGTCCCCTCCAAACCGGACGACAACAA
GCCCGCAGCGGTTGAAACAAACCCCAAGAAGATAATCGTCTCCGCAGAGAGAGAATGGATATTCACCGAAAAGCCCACCG
ACTCCTGCCACGCTTCGACCGTTCTGCCTCTTGACAACGGCACAGTTGTTGCGGCATGGTTCGCAGGCTCGTCCGAGAGC
GACGACGATGTCAAGATACTCACAAGCGTGCGCGGCACGGACGGAAAATGGGGCGAACCCATCAGAGTTTCCGCCGATCC
GAATGTCGCCCACTGGAACCCCGTTCTCTTCCAGAATGACGACGGCACGATAACCCTCTATTTCAAGGTCGGCAAGAATA
CCCAGTATTGGAAAACATATTACTCGACCTCGACCGACGGCAAGGTATGGGCAACGCCCAAAGAACTTGTTCCCGGCGAC
AACAGCGGCGGCAGAGGCCCCGTCAAGAACAAGCCCATCAGACTCAAGAACGGCACTATTCTCGCACCCGGTTCGACCGA
GATAGATGATAAATACAGATGCTTTGTCGACATATCGACCGACAACGGAAAGACCTGGAACAGAACTCCCGAAATCAATT
CGAGCTTCCTCAGGTTCTTCAAAGTTCCGATGATTCAGCCCACACTCTGGGAATCAAAGGACGGTTCGGTTCACATGTTT
ACAAGAACAAAGGTCGGCAAGATCTACAGAAGCGATTCCTATGACGGCGGCAAGACTTGGTGCACCGCATATCCGACCAA
CCTGCCGAACAACAACAGCGGTATCGACCTCGACACCGACGACAGCGGCAGAATTTTCCTCGTCTATAACCCCGTCGGCA
TCCCCGGCATCAGAACGCCCCTCACCCTCGCCGTTTCGCTTGACGACGGCAAGACCTTCACGAAGATAAAGACCTTCGAG
ACCGGACTCGCGGAGTACTCTTATCCCGCAGTCGTTGTCAAGGGCGACACCATCCACATCACTTATACATATGAAAGAGA
CTATATCGCCTACTGGCAGATAAAGATCAAGTGA
>igc_K01186_MH0357_GL0062672_8020885_unknown_unknown
GTGGATGGAGCCTTATGGAATTTCCCTGCAACACGCAATGGAGAGGTTGGTGTGCGTGTCAAGATGGCCGAATCGTCCAA
GCCTATTCAGCTTATATTAAACGACCGTTGGTTTAATCCTACCGACAGTGTGTCTGCTGCCGAAGGTTTATATGTTATTT
CCATCAGTCGCAAGAATCTTGGCATCAAGGATAATCGCTGGCATGACATAGTGGTGAAATGGGAAGAAAACAAGAACGCA
TCTGTTTCCTGA
>igc_K01186_MH0357_GL0076956_1636250_unknown_Lipid_Metabolism
ATGAAAAGAAAACTTTGTGTGATGTCTGCCATCGTTGCAGCAGCATTATTCGTAACTGACGCTTCTGCACAAACCGTACT
GTTCAAGAGCGACACAGTGTCAACCTGCTACCGCATCCCCGCACTGGCTAAGGCTAAGGACGGCAGCATTTTCGCTTTCA
CCGACTTCCGTCCGTGCCGCACCGACGTTGGCGGTGGTGTGATTGACGTAGTGGCAAAGCGCAGCACCGACAACGGACGC
ACCTGGAGCAAGGAGCAAACCGTCATTAAGGGCGGTGGTGACAATATTCCGTTTGACGTGGCTCACGGCGACGCTGCAGT
GGTGACCGACCGCAAGACCGGCGAGATGCTCATGATGTGTGCTTCAGGCAACGTGTGGTACTGGCAGTCAACACTGAAGA
ATCCCAACCGTGTAGGACGCTACTACAGCAAGGATGGATTCAACTGGAAGGGCGAGGAAATTACCGACCAGATATACAAG
CTCATGAACGGTGCCGTTCACAAGCTGTTCTTCTCGTCAGGCCGCATCTGCCAGAGCGCCAAGATTAAGGCAGGCAAGTA
CAACCGCATATACTCGGCTCTGTGTACAAACGTAGGCAACGTAGTGCTCTACTCTGACGACTTCGGACACAACTGGACTC
CGCTGGGTGGCGCTGAAGCCCGTCCGGCAAAATTCGGCGACGAGGCAAAAATCGAAGAACTGCCCAATGGTGACGTTCTG
CTGTGCAGCCGCTCGCAGCGCGGTGCCGGCCGTATATTCAACATATTCAAGTATAGCAACGCAAAGCGTGCCGAAGGACA
ATGGCAGACTGCTGCCAATCTCGACCCAATGTACAAGTCGGCTATGTGCAACGGCGAAGTGCTCATCGTGAACGCTGTAC
GCAAGGCCGACGGCAAGAAGACCAACGTGCTGCTCTACTCTGTCCCGATGGATGCCAAGCGCAACTATGTGGGCATATAC
TATAAGGAGCTGGCTTCGACAGCCGACTATGCTTCGCCCGAACTGCTGACTAATGGATGGAAGACTTTCCGTCTGAGCAA
CACCGATTCAGCCTACTCTACTATGGAACAGATGAACGACGGCAACATCGCCTTCTTCTACGAGGAGACTCATCAAAAGG
GTGGCTACGACATGGTGTTCTATTCGCTGTCTCTCGACAAGATTACTAACGGTGAATTTGTAGCCGGTAAGGTAAAGAAA
TAA
>igc_K01186_MH0357_GL0093598_33017_unknown_Lipid_Metabolism
ATGAAAAAAAGTCTCTCCCTTATCATCTGCGTGCTGTTTGTAACGGTTGTGCTACATGCTCAGAACTATACTGTAGCTCA
TGGCTCCGATGAGCATATAACGAATGACATTCACTATCCCAAGGCAGTGGGCGTCAAGGGTACACAGACTGCCGAGTTCA
AACTGGAGAATATCGCCACTGCATCAGGGTGTGCGGCCTATTTCGACCGAACATCTACAGTCTTTGAGGTAAAGGCTGGC
GACATCATAACTCCCAGTGTCACCATAAATGGGGCATGGATGCACAGTTTCATATTTGTAGATTGGAGTCAGAACGGCCA
GTTTGAGGTAAATCTGCTTGGCGACGGCCCCTATACCGAGGGCGAAGGCAATGAATTGGTGAGCTATTCCCACTACAACA
TGGCCAGCAGTACCGTCAACAATGGGTGGAACAGTGCAGGTGAGGCTGTTGGTGGCAACGTCCTGACGCCATGTACTTTC
CGTGTGCCTGCGCATCTGGCTGTAGGGTCTTCTTATCGCATGCGTTATTCAGTGACATGGAACTGTGCAAGACCTGATGG
CGACTATCCTAATTTTATCAGCGACGGTGGCAGCATCATTGATGTGACCTTGAAGATTGTTGGCGTTGCAGAGAATGTGC
AGAAATATCCGATTGACAACTATGAGGAGCCCTCGGTGGGCGATGTTCCTCCTGCCGAACAGTGGAATGCTCTGAGTGCC
GGGCTTCATTGTTCGTGGGCCAACCGCAACGAGCACTACAAGAAGCATCTCGTGCCAGAGCTTACAGAGACTACAGTGGC
CACCGTCACGGCGTGGAAGGGTGAGCGTGCCAATATTGAGGCGGTGCTTTTCAGCAAAGAAGACCAGGGGACTCTTCGTG
TACGCATGACTGAACTTAGAAAAAATGGTGAAGGAACAGGCATAGAGTGCGCCACCGCCCGCTTTATGAACTACATAATA
ACTGATGATGGCCGTGGTTGCGGTGATCACAATTTTTCGCTCCCAACCTGGCTTGTGCCAGACGTTATAGAGCTGCCTGA
CAAGGCTAAGGTGGTCAACGCTTGCGAGACGCGTCCTGTATGGTGTTCTATAGAAGTTCCCCGCAACATTGATGCCGGCA
CCTATTCCACCGCCATGGAAGTGGTGAACGAAGCCGGTGACATAGTCAAGACTCTTGACCTCACTATAGAGGTTGTAGAC
CGTGCTTTGCCTAAGGCTGCCGACAGAAAGTTTCATCTTGACCTTTGGCAGCAGCCCTACGCTGTAAGCCGATATTATGA
AGTGCCGCGATGGAGCGACGAACACATAGCTGCTCTGCGTCCGTATCTTGAGGCTCTCGGCAAGGCTGGCCAAAGTGTGG
TGACCACCATTTTGTTCTATGAACCTTGGGGCGAGCAGTCGCACGACAAGTTCTCGCCTATGATACAAACTACAAGGAAG
AAAGATGGCACATGGGCTTTTAACTACGACATCTTCGACAAATATGTGGAACTGTGCAACGAGTGTGGCATCAACAAGCA
GATAAACTGCTATTCCATGGTCACATGGGATATGAAATTCCGTTATCATGACGAAGCCACCGACACCGATGTTGACTGGG
CGCTTGCAGTAGGCACCAAAGACTATAATGAAATGTGGGATGCTTATCTAAAGGCTTTTCGCAACCATCTTGAGAAAAAG
GGATGGTTTGACAAAACCTGCATTGCAATGGACGAACGCAGCGAGAGCCAAATGTTGTCAGCCTATAATATAATTAGGGC
CAATGGCTTCAAAATGGCTTTGGCTGGCAACTATCACTCCTCGCTCAACGACAAGCTCTACGACTACTGTGTGGCTTTGG
GCCAGGGAGGTCGTTTTACTGATGCTGAGCGTAAATACCGCAAGGACAACAACCTGTTGACGACCGTATATACATGCTGT
ACAGAGAGCGAACCCAATATCTTCTCCAATTCATTGCCTGCAGAGGCCGCTTTTCTCCCTATACATGTGGCGGCCAATGG
TCTTGACGGCTATCTGCACTGGTCGTGGATTAACTGGGACGAGCACCCTCTGACCGACACTCGTTTCCGTAAGTTTGGCG
CCGGCGATACATATTGCTACTATCCCGGAAACCGTTCTTCTGTCCGATTTGAGCGCCTTGTAGAGGGCATCCAGCAGTTT
GAGAAGATACAAATTATGAAGCGAGAGATGGCTGGTGATGCTACATGGATGGAGACGTTCGACAAACTGCTTGGAAACTG
CAAGGACTTTTTCACGTCTGGGGCGGAGTGCGCAGGCAAGGTTGACCGCCTTGAGGCCTTCCTCAACGGTAAGGAAGTGG
ATATGCCCGAGGATGTGACGGGTTATTGGAAGATAAAGGTAGATGATACGCACTACGCAAAGTCTGCCGCGAATCAGACA
AAATGGGAAACGGAACTTAGTGCTCAGGCAGGCTTCGACCTCTTCCTGATTGAAGGTGACAAAGAAGCTTGCACTATTAA
ATTGATGGGACGCACCAACAATATTGGTCCCGACAATTCCAGAAAACTGTTTGTAGACCAAACCGCCACTACGAAGTATT
CCATTGTTGATGCTGCCGATGGCAAAGTGAAATTGAAGAACAATGGGTATTGGGTTTATGTTGACAACGGAACTTTTACA
TGGAACGCCACAAAGAGCACCGAGTTGCAGTTGGAGTTTGTGATGCCTTACAAAAAGCTTGCCCGTACAACTCTGTTCAG
CACTCTTAACGGAGGCATGGACATTCCGCCTTATCGCATACCTGGCATTACCTGTGGCAAGAACGGCCGTCTGATAGCCA
GTGCGGCACGACTTGTTTGCGGCACCGACCCTGGCTTTGGTCAGGTTGACTGCGTGGTAAAAATCAGTGATGACAACGGC
ATTACGTGGAGCGAACAGGAGATTGAGGTGGCCGTAGGTGATGCTACATTAATAAACAACGTGAAGACTCCGATGGAGGC
TGCCTATGGTGATCCGGCAGTAGTCTTTGACCGTGAACATAATGAGGCTTTGGTAATGGCTGTGGCAGGATGTACTGTAT
ATACAAGTCCTACTACCAACCGACAGAATCCGAACATGATTGCGGCCATACGAAGTCTTGATGGTGGCAATACGTGGGAG
ACGCCCGTTGACCAGACCGAACATATTTATGGGCTTTTTGACAGCGGCAAACCTTTGGCGGCTGCTTTCGTAGGTGGTGG
CAAGGTTTTTCAGAGCCGCGTGGTTAAAGTTGGCGCATACTATCGCCTATATGCAGCTCTTGATGCTCGCCCTGGCGGCA
ACCGCATAATATATTCGGACGACTTCGGCCGTTCATGGAAAGCCCTTGGCGGTGCAAGTGCAACACCTGTACCCGATGGA
GACGAACCCAAATGCGAGGAATTGCCAGACGGACGTGTGATTGTTACAAGCCGCACAGGAGGTGGCCGACTGATGAATAT
CTACACATACAGCAACACTCGTACAGGCGCTGGCAAATGGGAGGCCCAGGTCAAGGCTACAATGAGTGGTCTTAGTGCAA
GCCCCAGTACCAACCCTACCAATGGTGAAATGCTGATTGTCCCTGCCCAACGCACCAGTGACGGCATGATGCTTTATGTG
GCTTTGCAGTCTGTTCCTACAGGCAGCGGACGTAACAATGTTGGTATCTTCTACAAGGAATTGGCTGATGCCGATGATAT
CCGTAATGTTACGGCTTTTACCGATGCTTGGGATGGTTTCTACCAAGTTAGCTCTACTGCTTCGGCCTACAGTAGCTTAG
ATCTGCAAGCCGATGATAAAATTGGTTTTTTCTATGAGGAGACACTGACCAAATGGGGTGTCAAGCCTAACCCCGTTAGT
ACCAGTTTTCCCACGGGTAGCGGTACGCACAACTTCGACGGATTTGAAAATGTCTACGTGGCTCTTGATCTGGAGATGAT
TACCAGCGGCAAATATACTGTAAACCGCAATGTGAACCGAGGCGATTATCTTAAGAATTATTTTAATTCGATTATAGATG
AGGCCGATATGCCTGACGATGAAAAGAATGCGGCAAGGGCAGAGGTGGCCAAACTTTCTAACGACCCTGCTATGAAACAG
ATTGATGCCATTTATGGTCTGATAGAGGGCGCAGAGCCTGCAGACAAATGGGATGGAAAGGTGCTTGCATTTACCAATGT
TCAGCAAAACAATACAGAACGAACGTTATATATTGAGAACGGAAAGTTGAAGTTCGCCTCTGCAACGGTAGAATCGCTTG
GTGAGAGTGCTCAGTTTAAGTGTACAAAGAGGGAAAACGGCAAATACAGCCTTTTGAATGAGAACTCTGGATTGTACATG
ATCTGGCGTTCAAGTGATGCACAGAATTATGGCTAA
>igc_K01186_MH0357_GL0110267_2565625_unknown_Metabolism
ATGTGTCATGCTTCGACGCTTCTGCCCCTTGATGAGCATACGCTTTTATGTGCTTTTTTCGGCGGTTCCTATGAGGGAAA
GGTTGATACCGCAATTTATTTGACGCGTATTGAAGACGGTCAAAGCGGTGAAGCCGTCAAGCTTTTTTCCTCGGATGAGG
CTCATTGGAATCCGGTTTTATTTAAATATCCCGACGGTCATATAGGGATCATCTTTAAGGTTGGTAATATCATAGCCTCT
TGGAGATCGTATATTGCACAGTCCTTCGACGGAGGCAGAACCTTCACCTCTCCTCAAGAATTGGTCGCAGGAGATGAGGG
CGGTCGCGGTCCCGTGCGCAATCAACCCTTGGTTTTAACCAAGCATCGTCCCGGACGTTATCTGTGTCCGGCCTCATTGG
AGGAAGGGGTTTGGCGTGCTTTTACCGACAATTCCGATGACGGAATGAAAAGCTTAAAAAAATCAAACGAGATCACTTTA
AGTAAAGAAGATTTAGAGGCTACCGACACCTCGTCCAAGGATATCGCCGTATCCGAGCAGTCCTTTGCAGGGCGCGGGGT
GATACAGCCTTCCCTATGGGAGGATGAGGACGGGGTGCATATGCTGTTGCGTTCCACGGCCGGATCCATCATGCGATCGG
ATTCAAAGGATGCCGGAGATAGCTGGAGCAGGCCTTACTCCATTGCCGTACCTAACAACAACAGCGGTATAGATCTGGAC
ATATTTAAGGGCAGGATTTATCTTGCCTGTAATCCGGTACAGGGAAATTGGGGCGCCCGCAGTCCCATAAGCTTACTGTC
ATCGGATGACGGAATTCACTTCGTAAAGGAAGAGGATATGGATACGGAAAAGGCGGAGTTTTCCTATCCATGCGTACACG
CCTGTGATGACGCACTGTATGTGAGTTATACCGACAGGCGCAAAAATATCCGCGTGATCAAGTTCACGGCCTGA
>igc_K01186_MH0358_GL0113186_7103673_Clostridium_unknown
ATGGGCACCATCGAGGCCCTGATTCCGAACGGAGGTTATCCGACCGCCCATGCGCCGGCTATGGTGGAGCTGCCAGACGG
CGATCTGCTGTGCTGCTGGTTCGCCGGAACCTACGAGGGCAGCGCTGACGTTCACATTGTGTGCTCCCGCCTTCCAAAGG
ACGGACAGGCATGGCTTCCGCCTGTGGATATCTCCAATGACCCGACCCGCAGCGAACAGAACCCTTCCCTGTTCTACGGC
CCTGATGACGCAGTGTGGGCCATGTACACAGCGCAGCTGGACCGCCAGGAGGGCAAGGACAACATGCAGTTTACCTCTGT
CGTGCGCTGCCAGAAGAGCACA
>igc_K01186_MH0360_GL0061409_1965197_unknown_Lipid_Metabolism
ATGAAAAGGATTGGTTGCTTTTATGGAATAGGTATATTTTTACTATTACTGTTTTCACGATGTTCTTCTGACGTGGTGGA
AGAAGAGGTTCTTCCTTATGCCTTTAAATCTAGTGCGTTGTTTGTCGAATCGTCCTTGGATATACCGCGAAGGAGTGAGG
GGGATATTTTGTTGTTGACTGACGGAAGATTACTTTTGGTTTATACAAAATTTGTGGGAGGATATGAAGACCATAATTAT
GCTGTGTTAGTGAAGCGAATTTCAATGGATAAGGGACAAACATGGTCTGATGAAATGGAGTTTATAGATCAAAAAGGTCG
GTTAAACGTGATGTCTGCCTCTTTATTACAATTGAAAGAAGGTGGTTTGGCTTTATTCTATTTAGTTAAAAATAGTAATA
GGGACTGTTATCCAGTTGTCCGGTTTTCTACAGATAATGGGGAAAATTGGTCGGAACCTACGGCTTGTATTTCGCCAGGG
AGTGGCTATTATATCATGAATAACTCTCGTGCTGTCCAGTTGTCTACAGGGAGGATAGTCATACCTATTTCCCAACATAT
CCTTGATAAGGATGGAATGATTTCAGAAAGTGGTATAATCTTTTGCTGTTATTCTGATGATGGTGGAAAAAATTGGTGCA
AGGGTAAATCATTTACTTCGCCGAATCAGTCATTGGTGCTGCAAGAACCGGGAATTGTGGAATTGTCCGATGGTAGGACT
CTCATGTATATAAGGACAAACAGTGGATATCAATATTATTCTTATTCGGATAATAAAGGGTATTCGTGGGGTAAACTCTT
CCAAAGTTCTTTAGAATCACCTCTAGCTCCAGCTTTGATAGAAAGGAATCCTTATACAAAAGCTTTGGTTGTCGTATGGA
ATAAAAGTAAAAGCGAGCGGATGCCTCTTTGTATTGCCTCATCGGTTAATGAAGGTGTGACATGGGGTAATAAAGCTTTA
CTCGAGAATAGGAACGGGTATTTAGCTTGTTATCCGGCAATGGAATTTTTGTCTGAAAATGAAGTTTTTGTTTTATATAG
CATTTCTAAAAAGGAACAATGGGGATTGGGCAGTTTGAAATTAGTACATGTCAAATCTTATTGA
>igc_K01186_MH0360_GL0070531_4930168_unknown_Metabolism
ATGGACAGCTACGCTGATATTTCAAAGGATCAGGGAAAGACGTGGGAGGTCCACAGCATTCCGCTACGGCATATTCTTTC
AGCGCCCATTGTACCGGACAGGTTATGGGAGGGGCTTGGACGCGGTTCGCTCTGGGAAAATGATCTGGCCATCATCCAGT
CATGGGATGGCGTTATTCAACCCACCATGTGGGAATCGCATCCCGGACATATTCATGCAATGATGCGCAGCACCCGTGGC
TTTATTTACCGCAGCGATTCCTGCGATTACGGTCTTACCTGGTGTGACGCTTATCCCACCAGCCTTCCCAACAACTGCTG
TGGCATAGATGCTGCCAATCTGGATGACCACAGGCTTGCCGTGGTCTACAATCCGGTAGGCGATAATTGGGGACGTCGCA
CGCCGCTATCCGTGGCTTTCTCTCATGATAACGGGGTCAGCTTTTCAGCGCCCCTGCCTCTTGAAACGGCAGAAGGAGAA
TATTCTTACCCCTCCATTGTCGCAGAAGGCGATACGTTCCATATTCTCTATACGTCGAACCGCAGAACCTTCATTGAAGT
TGTGCTTGAACCGGCATAA
>igc_K01186_MH0360_GL0097816_2218276_unknown_unknown
ATGATTGAAAAATTTACCGTTTCGCGCGACGATAACGTGTATCAAGCATGGCCGGACGTAACGATTAATAATGACGGGTG
TTTGGTGTGCGTTTTTACCGAATGTGCTCATCATGCGGACAGAAGCGGCTCGCGACTTATGACGACCGTCAGTCGCGACG
GCGGCGAAACCTGGAGCGAAAAACGTCCTCTGACGGAAAAATCAGACTCTTCGTTTTTTTGGAACAACGCGCGCATTTCT
CTTCTTAACGACGGAAATCTTTATATAGTTTGCGATAAAGCCACCCGCAGCGAAAACGAAAACTCCAAAATTTACTTGTT
TATAAGCAAAGACGGCGGTGAAACCTGGTCTGAAGCAAAAGAATTGCCTTGTTTCGGCATAGTTCCTTCAAAGCTTACGG
AACTGAAGTACGGCGATTACGCAGGAAGACGAATAATTATGGCTCATTCCCGCGACGAAAACGATATTTACACGGTAAGA
AGCTGGTACAGCGACGACAGGGGCAAAAGCTGGTCGGGACCCGTTACGGTCGTAAGCCGGAAAGAATACAAACTGTGCGA
GGCCGCTCCGATTGAATTAAAAAACGGTGTTCTGACTGTCTTATTAAGAGAGAATTCTTCAAAAGGATTAGATGCTTTCA
AAACTTTTTCGTATGACGGAGGTGACAGCTTTAACGGACTTTATACTGCACCGTTACCCGGTTGCCATCGACCTGTTGCC
GACTATGTGGACGATGAAACCGTATTGATAACCTATAGATTTATGCAGGGCGGAAAAGGTTGGCTGGGGCATTGGACCCA
AAACGTTTTTGCCGCGTTTATGTCTGATAAGGATTTGTCCGAAAAGCTTAGAGAAAATCAGTCCTCGCGCATAATGCCTT
TGGATTATGACCGTTCCGCGGTTTCGGACCTTGGCTATACGGGATTTGCAAAATTAAAGGACGGACGCGTCTATGTTGTT
AATTACATAGTGGACGACGCACCCAAAGCGCATATTCGCGGATACAGATTCGGCAAAAAAGACGTTATTTTATAA
>igc_K01186_MH0360_GL0100328_775845_Parabacteroides_Lipid_Metabolism
ATGAGAAAAATCTTTCTTTACTTCAGCCTCCTTTTCTTCATGCAAACTGCCTTTGCTGCCGACAGCTTGTTTGTCAGAAA
GCCGCAGATCCCGATACTGATCGACCGGACAGACAATATCTTAGTGGAAATGCGTATACAGGGCCACAAAGGAGATGTGC
TCAACAAGCTTTCCCTGCAATTCAAAGAGGGGATCAACTTAAACGATATAAAGGCTTTACGCTTTTTCTATAGTGGAACG
GAAGCGACTTCCCGACAGGGAAAGCATTACCGTCCGGTTTCCTACATATCCAGCCACGCGGAAGGCAAGACAAAGGCTGC
CAATCCCTCCTATTCCGTTAAACAAAGCGAGGTGACAGATATCTCCAATGTCGTGACCTTCACCAGCAACCAGCCGATGG
TGGAAGGAGTCAACTACTATTGGATCAGCATCGAGATGAAACCGGAGGCTTCCTTGTTGACCACCTTTACCGTCCAGATG
CCGATGGCGGAGGTCAACAATATGCCGGCGACAATCGTGTGGGATGGTAAATCGGATGTCCGCCGCATGGGAATCGGTGT
CCGCCATGCCGGTGACGACGGGGCTGCGGCTTTCCGTATTCCGGGACTGGTAACGACCAATAACGGGACACTTTTGGGCG
TGTACGATATCCGCTACAACAGTAGTGTGGACCTGCAGGAAATGGTCGATATAGGGGTAAGCCGCAGCACTGACAAGGGG
CAGACCTGGGAGCCGATGCGCGTTGCGATGACGTTCGGCGAAACGGGGGGCCTGCCTCACTCACAGAATGGTGTGGGCGA
CCCATCTATCCTAGTGGATGAAAAAACAAATACGATCTGGATCGTTGCTGCCTGGACACATGGCATGGGGAACGGACGTG
CCTGGTGGAATTCCATGCCGGGTATGTCAGCTGACAGCACTGCCCAGCTGATGCTTGTCAAAAGCGAAGATGACGGCAAG
ACCTGGAGCCAGCCGATCAATATTACTTCGCAGGTGAAAGATCCTTCCTGGTACTTCCTGTTACAGGGACCGGGACGGGG
TATCACGATGAAAGACGGGACGCTGGTTTTCCCTATCCAGTTCATCGATTCCACCCGCATACCGAATGCCGGCATCATGT
ACAGCAAAGACCGGGGAACCACCTGGCATCTGCATAACCTGGCACGCACAAACACGACCGAGGCGCAGGTAGCCGAAGTC
GAACCGGGTGTCCTGATGCTGAATATGCGTGATAATCGGGGAGGCAGCCGCGCCGTGGCCACCACCCGTGATCTGGGCAA
GACCTGGTACGAACATCCGTCCAGCCGCAGTGCCCTGCAGGAACCGGTCTGTATGGCAAGCCTCATCCACGTAGATGCCA
AAGACAACATCACCGGAAAAGACCTGCTGATCTTCTCCAACCCAAACACAACAAAGGGACGTAACCATATCACCATAAAG
GTAAGTACGGACGGAGGTATGACCTGGCCGCTCTCCAATCAGGTGACGCTGGACGAAGACGAAGGCTGGGGTTACTCCTG
CCTGTCCATGATCGACAAGGAGACAGTCGGCATCTTCTACGAATCGAGCGTCGCTCACATGACTTTCCAGGCCATCAGAC
TGACCGACCTAGTCAAGTAG
>igc_K01186_MH0361_GL0027967_1705353_unknown_Lipid_Metabolism
ATGAGAAAAGTAAAAAACATATTTATAATTGGGCTATTTCTCTTTCTGGTTGTTCTTCCTTGTAACGGTTTTACTTTCAA
CCCTTCTATCCCCTTGGAGGAACGTGTTCTTTTATTTGATATGGGAGATGGCGGCTCCCGCTTTTATCGCATTCCGGGAA
TTGTAACGGCAGCTGATGGTTCTTTGGTAGTAGTGGCAGACAGGCGTTGGGATAAAATAAATGACCTTCCGGCACATATA
GATGTAGTGTCCCGCCGGAGTGAGGATAATGGTAAAACATGGTCAGAAACTGTGACAATAGCAGGTGAAGGAACGACTGT
TGGTTGCGGAGATCCGGCTATTGTATTGGATAAGAGGACCGGACATTTACTTTGTATTTTTGCTTCCGGTAATGGATTAT
GGCAATCGGGGGAGAATAATCTGATGAGAATTAATATTTCTAAAAGTGTTGATAATGGTAAAACGTGGAATGCTCCTGTG
GATATCACTTCGCAAATTTATGGAAAAGACTGCCCTGATAAAATTAGAAGATACTGGTATGGGGCTTTTGCCTCTTCCGG
AAGAGCTTTACAGTTACAGGATGGCCGGATTATGTTTTGTATAGCTGTAAGAACTACATCTGATTGGGGAGGGCCATTAA
GTAATTATGTCTGTTATTCTGATGATGGTGGAAGTACCTGGAAGGTTTCAGAGAATGCAGCCGATAATAATGGTGATGAA
GCCAAACTAATAGAACTGAATAATGGTGATATTTTAATGAGTATTCGTAATAGGGAAAAAGGAGTCCGTAAATTTTGTAT
ATCTCAGGATAGAGGAATGACATGGGGAAAATCATACTTGCAGTCAGATATTCAGGATCCGGCTTGTAATGGCGATATTA
TGCGATACTCTACCACAAAAGAAGGTGCCCTTAAAAATATAATTCTTCATTCTATCCCCGATGATAACCGCATCCGACAA
AATGTTTCTGTTCTTTTAAGTTATGATGAAGGAAGAACCTGGCCGGTAAAGAAAACAATATTATCCGGATTATCAGCTTA
TTCATCAATGACGGTGTTGCCGGACGGAACTATTGGCATTGTAGTGGAAGAAGGTAAATGGGATGATTCATTGCCGGGCG
CTGATGGCTTTAAACTTTGGTTTGTTCGTTTTACATTGAGTTGGCTTATGAGTGAAAACTGA
>igc_K01186_MH0362_GL0006914_5537815_unknown_unknown
CCCGACACCGACACGCTCATCCTCATCTCGCGCGCGGAAAAGCGCGTGACGCGCTCGCTCATCGCCTTTTCGGACGACGA
AGGCGACAGCTGGTACGGGCTCAAAGAGCTCCCCTACGAACTCTCCGGCGACAGGCATAAGGCGGAGTACGACGAAACGA
CAGGCAAAGTGCTCATCTCCTTCCGCCAGATGATCCCGGTAAAGCGCAGCGCGGTCAGCGCCTACAACCGCATAAGCGGC
GGCTGGTACGCATGGGTGGGCACGTTTTCAGATCTCATGTCCTACGCCAACGACGACGCGTCCGACGACAGCAAGGGCGA
GTACCTCATCGAACTCGGCAAAACCGACTATTTCGCCAAGCCCTACAAGGCCGTCATCGACAACGGCTACAGCGGCGTAG
TGTGCGTGAACGGCACATTCAACGTCGTGGGTTACGGCAGTTTCGACCCCGCGGGAGTCACGCGCTACATCATTTCGCGC
ACGTTCACTCTGGCGGACATCGAAGCGATGCTGTAA
>igc_K01186_MH0362_GL0136593_677916_unknown_unknown
ATGAAATTCCCGTTATTTTTGCTCGCGGTCTGCGCCGCCTTTGCGTGCGCGCACGCAAACCCGAAATCCTACGAAGAGGT
CTTCGCGCCGACAATCGTCGGAGTTCCGACGGCGGACGCCGTAATGGGCCTCTGCAAGATGCCCGACGGAAAAATCCGCC
ACTACAATTACGGAGGCCAGCCCGAGAACGCCGCGGGCGGCGCCTTTTCTCTGGATGTCTCCAACAGAATGTACATAGAG
TCCTCCGACGGCGGCTTTACATGGGAAAAGCGCCAGGCCGCCAAAGGGGAGGAATTCGGCCCCTTTTTCCACCCCGAGAG
CGGAAGGTATTTCAACTTTCTGAACATCGGGGGCTCGGCGTGGTTCCTGGACTGCGGCGAGGACGGAAAGTGCGCGAGGA
AATCGCAGATATGCCCGTGGCCGTTCGAGTTTAACGCAGAGCCCCTAGTCGTCGGGAAGCGCATTCTAATGCCCGTCACC
CTGCGAACTTCGAGCTCGCAAAAATCCAACGATTTCGTGTTCGGCGCGATATTTTTGATAACAGACGACTTTGGGAAAAC
CTGGAAGAAATCCGGCCGCCTGAACGTCCCACACCACAAGGCGGGGGGAATCCACAAGGGGACGCGCTGGAACCACGACG
CGATGGAGCCGTCGGCTGTGGCGTTGAAAGACGGAACTCTCCTGTGCCTGCTGCGGACTTCGCTCGACAACCTCTGGCAG
TCGCGCTCGAAAGACGGGGGAATGACGTGGGAAGAACCGGCTCCCACGCCGTTTTACGGGACGTGCGTCATGCCGAAAAT
CGGCAGGCTGTCGGACGGAAGGCTGCTTGGCATGTGGTCTAACGCGACTCCCCTGCCGGAAGTTGAGGGCGCGGACGGGG
TGTGGGAGGACGTTTTCACAAACCGCAACGCAATACACGCGGCGATTTCCGAAGACGACGGCAAGACGTGGAGGGGATTT
CGCGAAGTGCTGCTCGACGCGCGGCGCGACGCGGGGGATTTCGCCGACGCGTACGGGGCGGACAAGAGCCTGCACCAGTC
CCAGTTCATCGAGGTTGCCCCCGGAAAAATTCTGGCGGCGGTGGGGCAGAGCGGGCTGCACCGGAAGCTCGTAATGTTCG
ACGCCGACTGGCTGCTGGAAAATTCGCGCGAATGCGACTTTTCAAACGGCCTGGACGATTGGAGCGTGTTCAACTATAAG
AAGGGAGTCCGAGGGCACTGCGCATACAACAGAATCGCCGGATGCTCCCTCGAAGACAATCCCGATTCCGCCGGCAAAAA
ATGCATGCTCATAAAATACGAGCCCGACGAGTCGCTCGTGAGCGACATGCGCGGGGCCGTGTGGAATTTTCCGGCGGCGC
GCAAGGGGGAAATCGCCCTTAAAGCGAAATTCAACAAGGGGTTCAAAGGCGCGAAAATAATGCTCCACGACCGCTGGATA
AATCCGTCGGACGAAGTTGCGCAGACGCTCGCGCTCGCGTCAATCAGGCTGCCCGAAAGCCTCGGAGACGGCTCCGTCCG
CGACTTGCGCCTGAAATTCGACGCCGGCGCCAAAACCGCAAGCCTTTTCGACGGCGACAGGAAAATCGCCGAAGCCGAGA
TGGGGCGCCCCGCTCCCATAGGCATTTCGTACCTGCACATACAGAGCGAAAAATCCCCGGGAGACGCTGGAATGCTCCTG
CTCTCCGTATCCGAAAAGGGGAGGCCGTAA
>igc_K01186_MH0366_GL0014727_1944085_unknown_Metabolism
GTGCGGAAGCAATTTATCTACAAGGCGAAAGAAGGAAAAATGGTTCATGGCAGCTGCCTGGCGGCGCTGCCTGACGGACG
GCTGCTCTGCGCCTGGTTCGGCGGGAGCCGTGAAGGGGCGGCGGATACGGAAATCTGGTTTTCCGTGGGCTATACGGCGT
CGGAGTCCCTGCCGGTGCCGGAAGCGCCGGCAGACGAGGAGCAGGGTCTGCAATGCCGCTGGACCCCGGCGGTTTGCCTG
ACCCGGGAGGAAGAGGCCTGCTGGAATCCGGTCCTTCTTGTGTATCGGGAACACGTGTTCCTGTATTACAAGACCGGCAA
CAAGATTGCGGATTGGCAGACGAAGGTCCTGACGGCCCGGATGGATACGCTGTTCTGGAGCAAGGCGCGGCCCCTCGTGC
TGGGCGACACGAGCGGCGGCCGCGGCCCCGTTCGGACGAAACCCGTCGTGCTGGTTTCGGGCCGCATTTGCGCTGGCGGC
AGCGTCGAGCGGGGCGAGTGGCAGGCTTTCTGCGATTTTAGCGACGACGACGGACAGACCTGGACGAAGGGACCCCTGCT
GGGGCTCAACCTGCTCACGGGCAACGCCGAGGCCACGAGCGGCTCCGGGCAGGAGCGATTGCCGTCGGAACTGCCGCCTC
TGAGTCCCCAGAGCTTTAACGGCCGGGGCGTCATCCAGCCCGCCTTGTGGCAGGAAATGAACGGCCGCCTGCATATGTAT
ATGCGCAGTACGGAAGGATATTTGTATAGCAGCATCTCGGAAGACGATGGCCGGACCTGGACTGATCCTGTCGCCACGGC
CCTGTACAACAACAACAGTGGCTTTGATTTGATCCGTACGCCCGGCGGCCGCCTTTTTCTGGCGTGCAATCCCGTTAGCG
GCAACTGGGGGGCCCGTACGCCGCTGTCCTTGTTCCTGGGACGGGAGGACGGCAGCGAATGGGAAGTGTTCTGCCGCGTT
CAGACGGGGAAGGGCGAATACAGCTACCCCAGCCTGACCTACACCTTCGGCGGCCTGTGGTGCTCCTATACCTACAATCG
CACAGCCATTGCCCTGTGCTTCCTGACCTGGAAGGACATTGCGGCGCGGCGTAAATTCCGCGTCGGGTGA
>igc_K01186_MH0366_GL0015511_4930290_unknown_unknown
CGCTCCTACTCCTGCGACAACGGGTTGAGCTGGACTCCCCCCGAACCGGTCACCCACCTCACGGAGGCGAACTTGTGCGA
ACCTTGGGTGCTCCCCTCCCCCGACGGGCGGGAGTGGGCCTGTCTGCTCCGGGCGAACAACCGGGAGTATCCCTCGATGG
TGATCTTCTCCCGCGATCACGGGGCAACCTGGAGTGTGCCGCGCCCGCTGCCGGAGGGCTTGCGGGGAGACCGCCACATC
GCCCGTTATCTGCCCGACGGCCGGATTCTCGCGGTCTTCCGCAACGTCGCTCCCGATGCCGCAGGCTTCGGTCACTTCTG
CGGCTGGGTCGGCCGCTGGGAGGATCTGAAGAACGGCACCCCGGGGGAACTTCAGCTGAAGCTGTTGCACCACGCCCCGG
CCGAACCGAAATTCCAGTTTGACTGCGGATATCCCGGTCTGGAACTTCTGCCGGACGGCACGGTCGTCGCCGTCACCTAC
CTGCACCGCCGGGTGGAGGATGCCGGCAATTCGGTGGTTTCCATGCGCATTCCCAGTTCACAACTGACACAGGAGTTTTC
TTATGAAGCAGCGAAGTAA
>igc_K01186_MH0366_GL0027394_1986234_unknown_unknown
CGCCACTGGCAATGCTTTTCCGAGGATGGCGGGGAAAGTTGGAGTTCTCTGGAACCGTCGCCGTTTTACGCGGTTGCGAC
AATGCCGAACCTGACGACTCTTGCCGACGGTCGACTGCTGGCGGTTTGGAACAATACCTCTCCGCTGCCGGAACTCGATC
ATGCGCTTCAGACAGATTTGGACGAGGATGCGCGCAATGGCGTATGGGAGGATGTATTTACCAATCGTGATGTGCTGCAT
GCCGCGATCTCCGACGATATGGGAAAAACCTGGATCGGTTTCCGGGAGCTGTTGCTGAATCCCATTCGAAATTACAATGA
TTTCCGCACGATCGGCGGCTCCTGGGTATTGAGGGATAAGAGCATCCACCAGACTCAGGTTCTGGAACTGCCGGAAAACA
AGGTTCTTGTTGCACTTGGTCAGCATCCTTGTTGTGAAGCGTTGCTTCTGTTTGGCCTCGACTATCTCTATGAGAGAGAA
CGTCGGGAGGATTTTAAATCCGGTCTGGTCAACTGGTCGATACATCAGTATGTGCGCAGTCATTCCGGCGGGTTCTGCTA
TGCCGGGCATTGTGCATGGAATCGACGGCCTGGCGCCTCGCTGATTCCTGCCCCGGACGGGTCTCCCCGGGAAATGCTGC
AGATTGCCCGCCATCCGGATTCCCGGCTTCTTTATGAAAAAGAGGGAGCGGTCTGGAACTTTCCTGCGGTTCGTTGTGGA
GTGCTGAAACTGCGACTGATTTTGATGCCCGGCTCCGCAGGAATGCGCATTACGCTGACTGATCGCTGGTTCAATCCGGT
TGATCCGGTCGTACATAAACTCTCGCCATTTGTTCTCGAGCTGGATTCCGCGGGGCGGATCGAAGGCGTTCCCATGTTGA
CGCCGGGAAAGGAGTGCGAGATTGAAATTTCATTTGATCAAAATGCAGGAAGTCTGCGTTTCCGGTGCGGAGAGCTGGCC
GGAGAGTCTCCGCTTCGTCAACCGGTCGACGGTGCGATGAGTTATCTGCACCTGCAAAGTTTGTCGGAGGGAAGTGATCC
TTTCGGCGTCCTGATTGCCGCCGTGGAAATGCGTGGCGAAAGACTCGGGGAGGAGTGA
>igc_K01186_MH0368_GL0035278_2071561_Phascolarctobacterium_Metabolism
ATGTGTTACAATACTTATGTTATAGAATTATGCGACTTTTTGGATGTGATTGATATAATGCAAAAGGAATTGATTATGCG
CCATCTGCCGACGGCCTTCTGCCATGCTTCAACAGTATTGGCGCTTCCTGACGGCAGCCTGCTGTGCTGCTGGTTCGGCG
GTACGCATGAGGGCGAAAGCGACGTGGGTATTTACCTGAGCAGGCGCACGGAAGCAGGCTGGAGTGCGCCAAAGCTGCTG
GTAAACGGGGCGGCGGCAAACTGGAATCCGGTGCTTTTCGCAGGCGCGGACGGCAGACTGCTGCTGTTTTACAAGCAGGG
ACAGCAGATTGCCGACTGGCAGACGTGGCTGCTGCAGTCTGCGGATAACGGCGAAACCTGGAGCAGACCGCAGGAGCTGG
TGCCCGGTGATGTGAGCGGCGGGCGCGGACCTGTACGAAACAAGCCTTTGCGCTTGGCGAGCGGACGTATTCTTGCAGGT
GCTTCTACCGAACACGGTATCTGGAAGGCATTTGCAGATATCAGCGATGATGATGGCGCAACCTGGCATAAATCCTCTGC
AGTGAAGATTGAGGGATTGCAATATCAGGCAGGCGAAAAGACTGCCGACAGTAATATTGCCGTTAGCCAGCAGTCGTTTT
ACGGACGCGGCGTGATTCAGCCGAGCCTGTGGCAGAGTGCGGACGGCAGCGTACATATGCTGCTGCGTAGCAGTGAAGGC
TTTGTCTATCGCAGCGATTCTGCAGATAATGGCGAAACCTGGTGCAGTGCCTACGCTTTGAGCCTGCCGAACAATAATAG
CGGTCTTGATTTGTTGCGGACTGCTGGTGGGGTGCTTTATCTGGTGTGCAATCCTGTTGCTGCCAACTGGGGTCAACGTT
CTCCCTTAAGTCTGTTCCAATCTACAGATGAGGGTGCGAGCTGGCAAAAGCTGCTTGACCTGGAAACAGAGCCTGCGGAA
TTTTCCTATCCGGCGATTATTGCTGAAGGGGAAAATATTATTATCACTTACACCTATAAACGTTGCAACATTGCTTGTGT
ACAATTGAGCGCGGATGAACTTGTTACCCTTTAA
>igc_K01186_MH0370_GL0030846_1725071_Clostridium_Metabolism
ATGGAGGTACACGATATGACATATCCAAAGCTCCCGGGACTTACCTGGGATGGAACCGTTTATGAAAATGAAGAGATGGG
CACCATCGAGGCCCTGATTCCAAACGGCGGCTACCCGACTGCTCACGCGCCGGCCATGGTGGAACTGCCAAACGGCGACC
TGCTGTGCTGCTGGTTTGCCGGAACCTACGAGGGAAGCGCTGACGTTCACATTGTATGTTCCCGCCTTCCCAAGGACGGA
CAGGCATGGCTTCCGCCTGTGGATATCTCCAGCGACCCGACCCGCAGCGAACAGAATCCCTCCCTGTTCTACGGCCCTGA
CAGCGCAGTGTGGGCCATGTACACAGCCCAGCTGGACCGCCAGGAGGGCAAGGATAATATGCAGTTTACCTCTGTTGTGC
GCTGTCAGAAGAGCACAGACGGAGGCCTCACCTGGGGACCGTATGAAACCATATTCCCGGAGGAGGGAACCTTCTGCCGC
CAGCCCATTCAGATCCTCTCCAACGGACGCTGGATTTTCTCCAACTGGATCTGCACCGATTCTGCAGACGGTCTGTCCGG
CGATCCGACAGCCTTCCGCATCTCCGATGATCAGGGAAAAACGTGGAAAAAGGTTATGATGCCGGAGAGCAACGGCCACG
TACATGCCAATGTGGTGGAGCTGGAGCCAGGTCACCTGGCTGCCTTCATGAGAAACCGCGAGGCCTACCGCATTCACCGC
AGCGAGTCCTTCGACTGGGGCGAAACCTGGAGTAAGCCTGAGCCGACTCCCCTTCCGAACAATAACTCCAGCATCAGCGC
AGTCAAGCTGCAGAGCGGCCGCATCGCCATCGCCTACAATCCTACCTGCACGCCGGATCCACAGCCTGGAAAGGCAGCAT
GGCCGGGACTTCGCTGCCCGGTGGCAGTGGCCCTGTCTGAGGACGGCGGTCTGACCTTCCCCATCATCCGCTGGATGGAG
CGCGGCGAGGGATTCATCGGCGATGAAAACAAGACCAACAACAAACAGTACGAATACCCCTATATCATGCAGGGAAAAGA
CGGAATGATTCATCTGGCCTATGCCGCCCGCACCCGCCAGGGAGTCAAGTACGTGCGCTTCACCGAGCAGGATATTCTCG
GCGAAAAGCGGGAGCGCGTGGGACTCTACAATCCGACTGCTGCTCAGAGCCGCTAA
>igc_K01186_MH0370_GL0051032_1783207_unknown_Metabolism
ATGAAATATCCATGTTTGCCCGGCCTGACACCGGACGGCACCGTTTATCAGAATTCTGCAATGGGGACGGTGGAGGCCAT
GCTGCCCCCCGGGCCTTGGGCTACGGCGCATGCGCCCGCCTTGCTGGAAACTCCGGACGGCAGTTTGCTGTGCGCCTGGT
TTGCTGGCAGCTTTGAAGGCAGCGGCGATGTGAGCATCGTTTGCGCCCGCCTGCCCAAAGGAGCCGCACGATGGGAAGCT
CCAGTACAGGTGTCCCATGATGAAAAACGCAGTGAGCAGAATCCCTCGCTGTTTCTCGCGCCGGACGGCGCTGTATGGGC
GGTTTATACCGCCCAGCTGGACCGTGTGCCCGGCAAGGATAATATGCAGTTCACGTCTGTCATCCGCCGGCAGAAAAGTA
CGGACGGCGGCCGCATTTGGGGCGAACCGGATGTGCTGTTTGCCCGGGAGGGAAGCTTCTGCCGCCAGCCCATCCAGGTG
CTTGCAAGTGGACGCTGGATATTCGCAAACTGGCTGTGCAGCGACAGCGCATCCGGTCTGGCCGGAGACCCGACGGCGTT
TCAGATCTCCGACGATCAGGGCTGTACCTGGCGCACTGTAGAGATGCCGGGCAGCAACGGCCGTGTACATGCCAATGTGG
TGGAGCTTGCGCCGGGACGTCTCGCGGCGTTCATGCGGAGCCGTGCGGCAGATTTCATTTATCGCAGTGAATCGCTGGAC
GACGGCAATACGTGGAGCGAACCGGTGCCCACGGTCCTGCCCAATAACAACTCCAGCATCAGCGCCGTCAAGCTGCAAAG
TGGACGCATTGCCGTTGCCTATAACCCCACCCATACGCCTGCGCCGCAGCCAGGTATGGCAGCCTGGCCCGGCCTTCGCT
GCCCGGTTGCGGTGGCCCTCAGCGAGGACGGCGGCCTTACATGGCCGATGATTCGCCATATGGAGCTGGGAGAGGGTTTT
GTAGGGCCGGAAAACAGTACCAACAACCGCCAGTATGAGTACCCGTATCTGATGCAGGCTTCGGACGGCAGGCTGCATCT
GGCGTTCGCGTATCAGAATCGCCGCGGTGTAAAATGGATGACGTTTTCGGAGCAGGATGTTATGGGTGAAAAGCGTGAAA
CTGTAGGCGTGTACAACCCGACAGCCGCCAGGGTATAG
>igc_K01186_MH0370_GL0091451_1735083_unknown_Metabolism
GGAGGAAACGAAATGTCATATCCAAAGCTTCCCGGACTTACCTGGGACGGAACCATCTACGAGAATGAGGAAATGGGCGA
CCTGGAAGCCCTGCTCCCCACCGGCGGCTTCCCCACCGCTCACGGCCCCGCCATGGTGGAACTGCCAAACGGCGACCTGC
TCTGCTGCTGGTTTGCCGGCACCTATGAGGGCGATGCCGATGTTCATATCGTCTGCTCCCGTCTTCCCAAAGGGGCAGCA
GCCTGGAGTGAGCCCGTGGACATTTCCGGAGACCCCAGGCGCAGTGAGCAGAATCCTTCTCTGTTCAACGGGCCCGACGG
CGCCGTCTGGGCCATGTATACCGCTCAGCTGGACCGCCAGGAAGGCAAGTCCAACATGCAGTTCACCTCTGTGGTACGCT
GTCAGAAGAGCACCGACGGCGGCTTGACCTGGGGTCCCTACGAGACTATGTTCCCGGAAGAAGGCACCTTCTGCCGTCAG
CCCATACAGGTTCTTTCCAACGGACGCTGGATTTTCTCCAACTGGATCTGCACCGACTCTCCTGACGGACTGTCCGGGGA
CCCCACCGCTTTCCGCATTTCCGATGACCAGGGCAAAACCTGGCGCACCGTCATGATGCCTAAGAGCAATGGCCACGTTC
ATGCAAACGTAGTGGAGCTGGAGCCGGGACATCTGGCTGCCTTCATGCGCAACCGGGAGGCCTACCGCATTCACAGAAGC
GAGTCCTTTGACTACGGCGAGACCTGGAGCGAGCCAAAGCCCACTCCCCTGCCCAACAACAATTCCAGCATCAGCGCCAT
CAAGCTGGCAAGCGGCAGACTGGCCATCGCCTACAACCCCACCTGCACACCGGACCCGCAGCCCGGAAAGGCAGCCTGGC
CGGGACTGCGCTGCCCGGTAGCCGTAGCCCTTTCTGAGGACGGAGGACTGACCTTCCCCATCATCCGCTGGATGGAACGG
GGCGAAGGATATATCGGCGATGAGAACAAGACCAACAACAAGCAGTACGAATATCCCTTCCTCATGCAGACGAAGGACGG
CTGTATCCATCTGGCTTATGCCGCCAGAACCCGCCAGGGTGTTAAGTATCTGCGTTTCAGGGAAGAGGATATCCTGGGCG
AAAAGAGGGAGCGCGTAGGGCTCTATGACCCCACCGCTGCGAAATTCCGCTAG
>igc_K01186_MH0372_GL0000086_1744907_unknown_Metabolism
ATGGCGAGAACTTATGTAACCTTGGAGACAATGAAAGAAGATGGAAAATTATATGACAATAAGCTTCGTGATACGATTGA
GAGCCTGATTCCCAACCCTTATGAGAGCTGTCATGCAGCGGATCTGCTGGAGCTGCCGGGGGGAGATCTTCTGTGCTGCT
GGTTTGCCGGTTCCAATGAGGGAAATGCGGATATCAGCATCGTTGTTTCACGTCTCAAAGCCGGAGAGAGTCAGTGGAGC
ATTCCTGTCAAGGTATCGGACGATGCTGAAAGATCGGAACAGAACCCATCGCTTTTCCTGACGCCGGAAGGAGAAATCTG
GCTGATGTATACCGCGCAGATATCTCGTGCGGCCAGGCCGGATTCGAAATTCAATCTTCAGTATACCGCAGAAATAAGAA
GGAAAATATCTAAAGATAATGGAGAAACATGGGGAAAGACGGAAGTCATGTTTTCCAGGGAAGGCTCTTTCTGCAGACAG
AAGATACAGATTTTGAGCAACGGAAGATGGGTATTCGGGAACTGGATTTGTTTTAATGATGATACTCATAACGGCAGTGA
TATTACCATAGTACAGATATCGGATGATAATGGCATCAGCTGGAGAAGTGTGGAAATACCGGGCAGCAGAGGAAGAGTCC
ACGCCAATATTATTGAAACGGAACCCGGCAGACTGCTTGCCTTGTTCCGAAGCCGTTCAGCCGACAATATCTATATTTCT
CATTCCGATGATTGGGGAGAAAGCTGGAGTGTGCCTGTCAGAACGGAATTGCCGAATAACAATTCCAGTATTTCTGCCAT
ACGTTTACAGTCAGGTGCATTGGCTGTGGCCTATAATCCGGTATGTGCGAATGATAACCCTGACATAACCGTATGGCCGC
GCCAGAGATGTCCGGTAGCGGTTGCCGTTTCTTTCGATAATGGAAGAACCTGGCCGGCAGCCAGGCTGGTGGAGCAGGGA
GAAGGCTTTATCGGAAGCGGAAATGATATAAGCAACCGAAGATATGAATATCCGGTAATAATGCAGTCTTCCGATGGATG
GATACATGTGGCTTACAGCTATGGAGATCGGAGATGTATCAAGTACGCAGCGTTTAAGGAAGAATGGATAATGGGTAAAG
ATACAAGCGTAAACGGCTGTCTTAACCCCACAGAAGAAAAAGATAAATAA
>igc_K01186_MH0372_GL0091081_1902738_unknown_Metabolism
ATGAGAGAGTATTTGCGTTTAAATACACTTACGGAAGATGGTTATTTATATTGGAATCCGGCGAGAGAAATGGCAGAAGC
GCTGATCTCCAATGAGCCATACAGAAGCTGTCATGCCGCTGATTTACTGGAACTGAATAATGGGGATCTGCTTTGCTGCT
GGTTTGCCGGAAGCAGGGAAGGAAATGCAGATATAAGTATCGTAATGTCACGATTGAGTGCGGGAGAAAACAAATGGACA
GATCCGGTTAAGGTGACGGATGATGTTGTGAAATCAGAGCAGAATCCATCTCTGTTCCTTACGCCTTCTGGGGAAATCTG
GCTGGTTTATACGGCACAGGACGCAAAAAGAACGGAAATGAAAAGTAACTTCAATCTTCAGTACACTGCTGAAATTCGAT
GTAAAATATCAAAGGATGGCGGGTACTCATGGGGAAAAGAAGAAGTATTGTTTTCCAGAAAGGGTTCCTTCTGCCGGCAA
AAAATACAGATCTTGTCGGATGGCAGGTGGATTTTTGGAAACTGGCTGTGTTTTGACGATGATACGCGCAATGGAAGCGA
TGTGACGGTTATGCAGATTTCCGATGATCAGGGAAAATCCTGGAGAGAGATTCCGGTAGCAGGAAGCAGAGGACGTGTTC
ATGCCAATATCGTGGAATTGTCACCAGGGCATTTAGCTGCATTTTTCCGAAGCCGGTCAGCTGATTTTATCTACCGTTCT
GTTTCGAATGATCATGGTGAAAGCTGGACGGAACCGGTAAGAACATCGCTTCCCAACAATAATTCCAGTATATCGGTGAT
CCGGCTTAAGAATGGACATCTGGCCGCTGCGTTTAATCCGGTGCATTTTAACAACGATCCTGAAAAGACTGTCTGGCCGG
CGGTTCGGTGTCCGGTGGCATTTGCCGTATCAGAGGATGGGGGTGAGACATGGCCGTATGAGCGGATTGCAGAACCGGGA
GAAGGATTCATTGGTGCTCAAAATGAGATATATAACCGCAGATATGAATATCCGGTGATTATGCAGGGCAGAGACGAAAT
GATTCATGCAGCGTGGAGCTGGGGGGACAGAGCTTGTATAAAATACGTATGCGTGGACGAAAAATGGATTTTGTGTCGCT
AA
>igc_K01186_MH0373_GL0095006_21988_Coprobacillus_Lipid_Metabolism
ATGAAAAAGAATCAAACGATTAAAGTTTTATTGGCAGCTGTGTTATCATTCTCAATCATTGCTGGAGTGACAAACTCTTT
TGCAGAGAATACGATAGAACCAATAATACAATTAGAAAATAAAAAACTAGAAGGTAATCTTGCTAATGCAACAGCACAAA
GTACAGATATCAATACATCAGAAAATTTAACAAAAGTTAAATCTGCAATGAAATCAGGGAGTATTACTTTAAGATTTAAA
TTTAACAATAAGATTGAAAATGGTAGCGAAGCTGTTGGATTGTTAAGTCTATCAACAACAGAAACTTCAAATAAGTATGC
TGTTTTAGGAGTTAAAAGGAATAGTGAAACAGCAGATCAGATTCTATTTGAGCGAAGAAGTAATTTTGGTCCTGATATTG
CGACTTCTAGTATTTCGTTAGAATCAAATATATTGAACAATACAAACTGGCATACACTCACTTATACATTTAAGGAAACT
GATACTACAAATTCAAACATGACAGTTTATTTAGATGGTCAGAATGTTGGAAATATCAATGTTGAGTATACTCACTTTAA
TAAAGTTAAAGATGGATTTAATATTGTTACTTTAGGTGGAGTAGAGGTGGGCACTAACCCTCTAAAATATCCTATGAATG
GATCAATGGATATAGTTCAGATTCATGATCAAGTGATTAATGATGATCAAATCAAAGAGCTACATACACCAACAGATGTT
GTTGAACTCCCAGAAATGACAAAGTTGTGGGAAAAAGGAACAAAAATTAATTCAGGAGAAGAAAGCGACGATCCAGATGG
TGTGGCTGTCAGTATGTATAGAATTCCTTCCATTGTGAAAACAGATAGTGGAAAACTTATAGCAGCAGCTGATGCCAGAA
AGTACCATTATAATGACTGGGGAGATATTGCAACAGTTGTAAGAACAAGTGATGATGATGGAAAAACTTGGAATGAAAAT
```
