## Supplementary Information 5 for "Cholangiocyte glycocalyx degradation boosts primary sclerosing cholangitis" (part 2 of 2)

```
AATGTTGTTATAGATATGCCTACAAATAGTAATTTTGATAAGAGTAGAGATTTTATTAAAGATGGATATTATCCAAATTC
TAGACGTACTCAATCAGCAGTTGCTATAGATCCTGTTCTTTTACATGCTGATGGAACAACATATTTATTTGTTGATATTT
GTCCAGAGTCAAATGGAGCTATAGATGCAACTTCAACAAGCGCATATGAAAAGATTAAAGGAAAATGGTATTTAAATCTT
TATGATAGACAAAATAACCGATATACAGTTAAAGAAAATGGTGTTGTTTATGATGGAAGAGGAAATAGAACTGATTATGT
TGTACAAGGATATAATGCAGAAACATTAACAAGTACAAGTAATGGAGAATTATTGAAGAAAGGTGTTAATGTTGGAAATA
TTTATTTAAATGGTTCAGGAACAAAAAGTGGAGAATTACATGTTTTAAAAACTGTTTATGTTTGGATGTTTACAAGCACA
GATGATGGGGAAACTTGGGATCAACCAAGAGATTTAACACCATATATTAAAGAAGATTATATGAAATTTGTGGGAACAGG
GCCTGGTGCTGGTATTAAAGCTAAAAAGGCTGATGGTTCAACTCGTTTAATCTTCCCAATTTATTACACAACAAATGGAG
TTGGAACAAATTTAGGTAGTCAAAGTTCAGCAAACATTTATAGTGATGATGGTGGAAAAACTTGGATAAGAGGAGAATCT
CCTAATGATGGAAGAATTGTTAATCAAGGAACAGATGAAGAAAGAACAATTACATCACAAACTTTAAATAGTCAAAAAGG
TGATTCTGCATATGAATTAACTGAAAGTCAAATTTTACAATTAAAAGATGGAAGATTAGTTCAATTTATGAGAAACACTT
CTTATATTGATACTAAGAGAGATTATGGTGTTGTTCAATATTCTATTAGTGAGGATTGTGGAGAAACTTGGGGACAAGTT
TATGATACTGATATTCGTGAACCATATTGTCAATTATCAGCAATTACAGTTCAAGCTGATTTAGATGGAAAAGGTTCAAA
AGAATATATTGCTATTTCTAATGCAAGTGGAGATGCTTATAGTACAAAAACATTATCAAATTCAAAGAAAGCAAGAAGAG
TTGGACATATTAGATTATGTGAAATAAATGGTGATAAATTAGCCGTTAAACATGATAAAACTATTGATGATGGTGGTTTT
GCATATTCAAGTTTAGTGCAAATAGATGAAGATCATATTGGTATTGTTTATGAGAAAGAGAATTTTATCATGAGATATAT
GAAAATTAATTTTGATTATCTTACTGATAAAAAAGTGAATGTCTTCTCACCAAAGATTGAAAGTATAAAAATTGATAGTG
AAAATAAAGTTGTAAATATTGGTGATGAATTAAAGATAAAAGTATCATTTGATCAAGCAGTATTTATGATTAATGGAACA
TCACGTCAATTAAACTTGAGCATTGGTGGCATTCCAACAACTGCTGAATATGTTTCTGGTTCTGGAACAAATGAATTGAT
TTTTAAATATATAGTTAAAGATACTGATCAAGGTGAAATTGCTGCATCTATTGAAAATGATGCGATTATTGAAACAGTAT
ATGGAGAAGCTTTTGATAAAGAAAAGAATAACAATAAGTTATATACAATTGCTAATATTGGATACAATCCTGAAGATAAA
TCAAATGATATTACTGTTGTTAATGCAGGAGGAAGTGCTGCAACAAGTTCAACAAAAGCGTTAAATGCTAAAGATAATGA
TCCTTTATCATATTGGATTTCAAATGCTAATGGTGCATATCTTGTAGCTAACTTAAAGGGAGCATCAGTAGTAGATGGTA
TCAGATATTTACCAAGACAAGGCAATGATGAAGGTAGAATTACAAGTTATGAAGTTTATGTGAGTTCAGATGGAAATACA
TATGATAAAGTAGCAGCTGGAACATGGATGGCATCTGATGGATGGAAGTCAGTTTCATTTGAACCTCAAGAAAATGTTCA
ATATGTAAAAATAACAATTACTGGTAGTGCACAAGCGCCAACAACAGCAACACGTTTAGCAAGTATTGCAGAAATTCGTG
TAACAGGTACATCAACAGCAGTGAAGGATAATTTAAGTGCTGATATAGTATCACGTTATAGTACAGTAAGATTAAGTTGG
AATGATGTTGCTTCAGCTAGTCAATATGTTATTTCTGTATCAGATAAAGAAGATGGAACATATAAAGTTATAAAAACAAT
TAGTGCTACTGATAGTAATAATGAATTTATTCATGAATGTGGATATGGTAAAAATAACTATTATAAGATTGTTGCTAAAA
ATGATGATGGAATTTTAGATGAACAAATTTTACATGATAATCAAGCTAATTTAGATGCTTTAAAAGGTAATTCAATTATT
AGTAAGACATTTGAAGAAGGAAATCAGACATTTGATGGACAAAGAGTAGAAAATCTTCAAGATAATGATATTAATTCTAC
TAATAAATCACTTCAAGATTTAAAATCTATAAAAGCAGGTTCAATTATTGTTAAATTCAAACGTTCTCCTGCAGACAGTG
GAGATAGTGCTATATTAGGTGTTAATAATGCAGCCGCAGATTTAAGAGGAAATGGAACATATTCTTCATTAGCTATTTTA
AATAATAATACATTGAAAATAGTATATGCAAAAGCAGGGTCACAAGCAGGATTTAATGATATACCTTTAAGTAGAGATGA
ATGGCATACAGTTGTATTGTCTAATGATATGAATCAATATCGTTTGACAATTGATGGAAAAGAAGTTAAGACAGTGTCTA
ATACAGGAGGATTTGAAGTATTCTCACAACTTACAAGTTCAGTTAATAGTGTTACAATTGGAGGACAAACAGGAATTAGT
AATTTTAAAGGTGAAATTGAATATGTATTAGTTACTAATGAAATTTTAACAAGCCAAGAAGCTATGGACTTAACTGCTGG
TTATACATTAGCAGTAGACAAGAGTGAATTAGTAGAAGTTATTAATAGTACAAAAACGATTAATCTGCAAGAATATACAA
ATGCAACTGTTAATAAATATGTAAGAGCATTAGAAAAAGCAAATATGATTAATGAAGCTGCAAGACCATCTCAGGAAGAA
GTAGATAAAGCAACAAAGAATTTGATGACTGCAATTGAAGAATTGATTAAGATTGCTTATGAAAATAATACAGTCAATAT
TACTCCAGTTACAATTGAAGATGAAGTCAATAAAGTTGTTGTTGGATTTAAAGATTTAGAAGAAGCTGAAAAAGTATTAA
AGAATGATGCAATGGCTTTAGATATTGTTAAAAAGGAATTAAAGAAAGGAAGTTATGTGGAAGTTGTTGCAGAATCATCT
GCACTTCCAGTGTCAGATTTAAGTACAACAGATAAGACTCAACTTAATGAGTATCTTAAAGATATTGAAAAAGATGAAGA
TACAGAAATCGGTCAATATTTAGATGTAAGTCTAGCTATTTATGCGAAAGATAGCCAAAATACTTCTGAGAAAAGAGAAA
TTGCAAGACTTGATGAAACATCATTATTGTTAGATTTTGAAATTGATTTAGATAAAAAATTTAATGATAGAGGAGTAACG
ATCTATAGATTACATGAAAATGATGATGGTTCAAAAACGATTGATACTCTTTATACAACAAAGGAAAATGGTAAGGTTAT
TTTTGAAAGTCATTTATTCTCTGAATTTATAATGGTAGTTGATAAAGAAAAAACATCTGAAGTAAAACCTAGTGATTCTA
CAAAACCAGATGGAAATAAACCAGATGGTTCTGAAAATCCAAATACAGATAATCCAATGAATCAAGATGATAAGACATCA
TCTTCTCAAGTGAATACATCTGATCAAACACGTTCTATTGAGTTGTTATTAGGATGTATGGGGATTGTAGCTGTTGTGTA
TTTCGTTATCAATATGAAAAAAGAAGAGACAAAATAG
>igc_K01186_MH0373_GL0129679_1239486_unknown_unknown
ATGAAAAAATTACTCTCTATTTTACTTTGCGCTGTAACAGCCATTTCGGTTTTCTGCGGTTGCTCAAAGCAAACGGCAGA
GGCTCTCCCCTTCACGGGAGCGGACTATACCGTTCCCGAGCTTGACCTAAGTGTTAAGCCTGACGGAATAGATGAAAAAT
ACGATTATTTGTATGAGCTGACAACTGTTGATAACAGCGAAAAATATATGGCTCATCCTGATTCCGTTTTGCTCAAAAAC
GGCAACATACTTACACTTTATCCGCTTGGACACGGCAAGGGAGCGGTTCAGAGCAAGATAAGCACAGACGGCGGAAAAAC
ATGGAGCGAAAGCATTGAAGGCACGCCGAAAAGCTGGGAGAATTCCCTTGAAACTCCAACGGTTTACCGACTTCAATTTA
CCGACGGCAAAACAAGTGATAAGCTTATAATGATTTCAGCTAATCCGCAATGGAGCGATATGCCCGAAACAAACGGCGGA
TTTAACTGCTCCGTTTCAGCTGATGAGGGAGAAAGCTGGACGGAATTTGAAACATTTTACGATAAATCGAGTGAATATCC
CGTTATTCCGATTGTTGCAATGTCAAGCCTTACTCAGCTTAAAGAAAACGGCGAGTTTGTTGATAAATGGATGGGACTTT
TTCACGACAGCGATTTTTATAATTACAAAACAATACTGACCTTTGACGAAAGCGGAAATCCGCATTGGAGCGTTCCCGAG
AAGTACTTTTCCGAATACAGAGAAGCCGAAGAGGACGCCTGTATGTGTGAGGTTGAGGTTATCCGCTCTGAAAACGGCAC
GGGCGACGAGCTTTGCCTTATTGCGAGAAGCAACTCCAAAAGGGTTAATTCAATAGTTTCCTTTTCAACAGACGAGGGCG
AAACATGGAGCAAGCCGAGGCAGGCTCCTGCCGCTTTAAACGGCGAACGCCACAAGGCAGAATGGACAAAGGATGGAAGA
CTCTTTATTACCTTCCGTTCAATTGAAAGAGGCAAAAAGGCAGAGGAAAACGCAAGGGACGACACAACAGGCGGCTGGAT
AAGCGAGGGCTGGGTTGCTTGGGTCGGCACATACGAGGATTTGAAGAACGGCACGCAGGGGCAGTACAGAATTAAGCTTG
CTCATATTTACACAAAAGGTCAGAAAGAGCCCGAATACTACGCAGGAGCAGACACGGGCTACTGCGGAAATGTTGTTCTT
GATGACGGCACGATAGTTACTTCAAGCTACGGCAAATTCAATCCAAAGGATAAAATTAATTTCTTTACGGATTACAGAAC
ATACATAGCATCAAAGCGCATTAATCTTAACGACACGGACGAGCTTGTTGAATTGCTTTATCAAAAATAG
>igc_K01186_MH0373_GL0197362_1254234_unknown_Lipid_Metabolism
ATGGATAACGCAAGCCTTATTTTTTGCGGAAGCAGCCCTGTTTTTCTTGATGAAGAGCTGACAAAAAACAGCACACCCGA
TAACGGCGGAGTTGCTTTCAGAATACCGAGCCTTATAAATTCAAACGGCACACTTATTGCCGCAATAGACAGAGCCTCCT
CGGGAGCAGACTGGGGATACATTGAAATAGCAATCAGGCGAAGCGAGGACGGCGGAAAAACCTGGAGCCCCGTTGAATCA
ATTGCAATTCCGCCTGCACGCGAAACAAGGATTTCCGCCGAAAGCTATGCCTCTGCGTTTTATATTGATCCCTGCATGGC
AATTGCGCCGAACGGCGATGTTGTTATGCTTGTTGATTTTTGGCCGGAATGCAAGGGGCTGCATAAGCGTTCGTTGCTTG
ATAAAAAGAAAATCCCTTATGCGCAGCTAAACGGCAGAATGAGGCCTCTTATTTATGACAGAGACGGCAATTTTTATTAC
ATAGCCGAAAACGGCACCGTGCTTGACAGCAGTCAAAACGAAACGGATTTCAAGGTTACCGACGGCAAGGGCTCTCTTTA
CAGAAACGATGAATATATGGGCAACATTTATCTTAACGGTGCAATGGGAAAAAACGAGGTTGGAGCCACAACAACCTTCG
GTGCTCCGCTGAAAGCACCTAAAAGAAGCTATGTTTTTATGCTCAAAAGCTCTGACAACGGCAAAACCTGGACAGAGCCG
AAGGACATAACAAATATGATTTTAGACGAAGCAGACGGAACATTTTTGGGAGTTGCTCCCGGCATTGGACTGACAACAAC
AGACGGCAGAATTATAATGCCTCTTTATGTTGACAAAAAATCCTCTGTTTCCGTTTACAGCCTTGACAACGGCGAAACCT
GGCACAGAATGACGAGTATGCCTTATTCCGAAAACACAGACGAATGGCAGATGATTGAAGCACCCGACGGAACCATTGTT
GGTTTAGGCAGACAAAAAAACTTTGGAAGAACGCCTGTTTCCCTTTCATTCAACCAAAGCAAAAGCTGGGTTAAGGGCAA
AAAAACAAATCTTTATGCTCCGAAATGCCAAAAGAGTGTTATAACCGCAAACGGATATGTTTTCTGCTCCCACGCAAGTG
CAAAGCAACGCGAAAACGGTGTTCTTTCAATAGGAAAGCTTCGCATTTCAAGGGGAAAATACACGCACATTGAATGGATT
AAAAATGTTGAAATCAACAAGGGCTTTTTTGCTTATTCCTGCCTTGCGCAGATTGACGAAAACACAATAGGTGTTTTATA
TGAATCAAGACCGAGCAGTTATATAGAATTTAAGACCTTTAAGATTGATGAAATAACAAAATAA
>igc_K01186_MH0374_GL0009204_4049873_unknown_Lipid_Metabolism
GCATCTAATAATGTAGTTTATATGATTGTTGATGTTATGCCTGAAAGCAGAGGAAAATGGTTTGATTGGGGTGGAAATGA
TAAAGGTTATTTAAGTGGTGCTTATAATTCTCAATTAGGAACTGGATATATAACTGTTGATGGAACTAAATGCTTAAAAT
TATTTGATAAAGATAATAATGAGTATTATGTGAAAAAAGAAAATAATCAAGGTGTTGTATATAAGATTACAGAGAAAAAT
GAAGATGGTTCTGTAAAAGCATATCAAGCAACTAATTATACTGTTAGCTATGGAACTGCAGATAATAATTATAGCGATTA
TGGAGATTTATATAAAGATGGTGTAAGTGCTGGAAATATTTATTTAACAAATGACTCAAAAGATCCAGCGGGACAAAATG
GAGCGCCTATACATCAAGAGAATTCTAAAAAAGGTGAATTAAGAGTTCTTATAACTAATTATTTATGGTTATTCAAGAGT
ACTGATGGCGGTACAACTTGGTCAGAACCAACAGATATTACACCAAGTGTAAAAGAAGAATGGATGAGATTTATTGGTGC
AGGAGCAGGAATTGGTAGTGAAATTACTAAGGAAGATGGATCAAAAAGATTAATTTTCCCTATTTATTACACAAATAAAA
ATGGTGGAGGAATTGGGTTACAAAGTAGTGCTATTATTTATAGTGACGACAAT
>igc_K01186_MH0374_GL0036995_75879_unknown_Lipid_Metabolism
ATGAAACGAAACTACTCAAAAGGTCTGCTTGCTACCCTTGCCTTTTTAGGCTGTGGCGTAGCTCAGCAGGCATGGGCCGA
CAAGGTGGTGACCTCAACGGCCGAACACCCATTGTGGTTCCGTATTTTAGCTGAACGTGGCAACCGTTACTTAACTGATA
ACGGCACAGGCGCAAAGTTTACAGGCACTACCTCGACATCGCCCACAGACAATATGTTGTGGCGATTTGAGAACAATGGC
GACGGCACATTTAGTATCGTAAGCAAAAGTGGCAATTACATCGACCCCGCACATGTAGAGGTGTTGACAAATGCAGCCAA
AGACAAAGCCTTTGTAGCCGTTACAACACACCCCTCTTCAGGTTGGACGGCTACTGAAATAGCCAATAAGGCCGATTATT
ACATTGTCAACTCAGGCACCACCCAGTTGCACCAAAGCAATCTGAGCGGAAATGCCATTATTAGTTACGGAGGCGGTTCG
AAAACCGACGATGAAGGTTGCCGCTTTACGTTTACCGACATAACACGCGCTACGATTACAAGCGATAGCAAAAAGACCGC
CTACGACGAGTTGGCAAGTTATAACGTAGGTAATCAGCCCGGAGCGTATTCTTATGAAGCCTACAATGCCTATTTGCAAG
TAATCTTGTCGTCCACCTCAACCGATGCAGAGGTAACTGCTGCTAAGACAACCTTCTTAGCTTCAAAGATCAACACCGTA
CAAGCAGGTAAGACCTACTACATCATTTCAGGTCCGTCGGTTCCTTACTGCCAAGGCAAGTACGTGTATTGCAATGAGAG
CGAAGGTTGGCCTTTGTGGGGCAACAAGCAATTGTCGTCAGCCTATGGTTGGACCTTTGTTGACGCAGGCGAAGGCAAGT
TCTATCTGCAAAACTACAAGACCAAAGAGTACATCGAACCCACAACCGAGGGTTATGGTCAAAACGGCACGCGCACTTCC
AAAACCGCCAAGACAAAGTACACCGTAACTTCCTTAGGCGAAGGCGCCTTCAACATTATCCCCGAAGGCAAGAACCCCTT
ACATGCGCAGCAGGACAACAGTTGCCTTGTGACATGGGCAGGCGGATTGAACACTGCTTCAGCTTGGCACTTACAAGAAG
TGCCAGAGGCAGATAAGAACACTCCCGCTTTATTTGGAGCAACGGCTTATCCTGGTACGCAGACCTATGCCCCTGGTCAG
CAAGGACAAGTGCTCATTAAGTTCGTGGCCAATGCTACGATAGGCTGGACATCAGATGCTTTCACCGCCAATAGCGTTAC
CCTCGACCTCGGTGCTACCAATGCTGCCGACTTGGAAAACATTCAAGTCTTTACTTCCAAGAACGACGACTTCATTATCA
ATGGTAAGCGCAATGCTACTCTCGTAGGTAAGACAGAAACCGTTACGAGCAACACCGTAAAGGTAGATTTCACAGCAGGC
GTTCCCGTAACTGCTACTACCACCTTCTACGTAACGGCCGACATTAAGTCTGATGCAACGGTAGGCAACAAGTTCGACGT
AGCTATTACAGGTCTTACTTACAACACCGACAAAACGGCCACTATTACCTCGGGCAACCCCGAAGGCCAAGGTGTCATCT
ATAAGGTACAGAGCGCACCCTTCCAGCCCTATGATCTCGGTTCACACTACTGGCGCATTCCTGCCATGGTAGTACTTCAC
CACCAAAAGGGCGAAAACGCCAGCAAGAACGGCCGCGTAGTCACAATGGCCGACAATCGTTTTGACCACAACGGCGACCT
CCCCAGCCACATCGACGTTTACGAACGTCATTCTGATGACAATGGTGCTACATGGTCAACCCACAAAATGGTGGTAGGAA
CAGAAGCCGACCACGCGCTTGTAGGTGGCGGTCATGGTTTTGGCGACGTGTCATTGGTAGAATGCGCCAGCGGTAAGATT
GTCGCTATCATGGTAGGTGGTCCTGGTTACTTCCAATCAACTCCCAGCAACCCTATCGTGCCCACGATCATCACCTCAAC
CGATGGCGGCGACACTTGGTCAACTCCTCGCACGCTTACTGACGAACTTTACAAGACCACTTACAACGAGGGTGCAGTAC
AAGGTTCGTTTGCAGGTTCAGGTCGTGGATTGATGTTGCAGCGTCAAAAGGACGAACAACTCAACGGCCGCATTATGTTT
GCGATGAGTCACCGCTTTGGTAAAAACAACGTACAAGAGTACATCATCTACTCTGACGACGAAGGCAACACATGGAAGTT
CTCTACCCAATCAGCTTACAGCGGTGGCGATGAGTCAAAGCTTGTTGAATTAGCCGACGGTACGGTAATGATTTCAGTGC
GTCAGGGCGGTCAGCGCGGTTACAACAAGTCAACCGATGGTGGTGTAACTTGGGGTACACAAGCCAAGTGGGCCGACATC
AGTGGCTGTGCTTGCAATGCCGATATCTTGTATGTAAACAAGCACGTCATGCTTCACTCTTATCCCAACAACGGCAGCCG
TAAGAACTTGACCATTAAGGCCAGCTTTGATGACGGTAAATCATGGAGCAATCCTTATGTGGTTTGCGCACCTGGGGCAA
GTTACTCAACCATGGACGTAACGAAGGACGGCGACATCGCTATCTTCTACGAAGACAATGCTTGTTCAACAGGCTTCGTA
TTGAACTACGTGGTATTGCCCACCAGCTTCATCTACGAAGGCACACCGAGCCTAAAGGCATTCAAGGCCGTACAAGCTTC
AGCACAGGTCATACTTGACAAAGGCGCTGGTTATGAAACTGCAGAAACGGCCAAGGCAGGTGAGTTCAGCAAGGCTTCCG
TTGACGCCTTGAAGGCACTCTTGCCCACAGCAGAAGAACTCGCAAAGATGAGTGATGATGAGATCGACGCTCTCTGTCCA
CGAGTAGAGGCCGCTATTGCAGCTGCCCTTTCTACGACATGTATCGTTGACGGTCAGAGCAATGAAACGACTTATACGAT
TTCAACCTTTGAGGACATCAACGGCACAGCGCCCAAGTACATCGAGAAGAACGCTACTGCCGTTGACAATACAACGTACG
AATGGCGCTTAGTGCCTTCAGCTACTACCCCCGGTCAAGTTTACATTCAAGGTAAGGATGAGTCAAACTACTTGACGCGT
AGTGGCAATGCCCTTGCAGTCGCTACAACGGCTCAGCCCTGGAACATCGTGAAGGGCGACGGTCAATACTGGCACTTTAA
GTCAACAGTGAATAATAGCACTTATTTGGTTGTCAACTTGACCAACGGAACGTTTAACTATTGGAAGGAAACAGCGGGCA
ATGCCACTTGGAGCACCAAGTTCGTGTTGAACGCTGTAGGCACCATTACCGCCATTGACGGTGTAGACGTTATTACTCCC
GCTGAGCCTACACGTTACTACGACCTCCAAGGTCGTCGCGTAATGAACCCCACCAAGGGCATTTTCATTACCAATACGGG
TCGCAAGGTGATTAAGTAA
>igc_K01186_MH0375_GL0010282_49538_Bacteroides_Metabolism
GTGCCTAAATTTATAGATGAAAACCTACTTATGAATAAAAGAATATTTATATTATTCCTATTTTCCCTTCTGCTCTTTAC
CGGGTCCATATACGCAGCCATAGGTATCACTGACCTGCGAACAGAACAGTTGAAAAATCCGGCAGGTATCGATGTGCGCC
AACCTCGATTGAGTTGGCGCATCGAATCGGATGGACAGAATGTGATACAAACTGCGTATCACATTCTTGTTGCATCTTCC
CCAGAGCTATTGGAACAAGGGAAAGGGGATATCTGGGATTCAGGAAAGATTGAATCTGACGCTTCCCAATGGATCGCTTA
TCAAGGAAAAACGCTAAAGCGTAATGCTCCCTACTATTGGAAAGTGAAAATCGACACCAACAAGGGGACAACAGATTGGA
GTACTCCGGCTTTCTGGACTACAGGACTGTTTAATGAAGCGGATTGGCAAGGGCAATGGATTGGTTTGGATAAAGCCGCT
CCCGGAGACAGCGAAACACAATGGAGCCGCTTGGCAGCCCGCTATCTCCGCAAAGAATTTGCATTGAAGAAAGAAGTGAA
ACGTGCCACAGTGCACATTGCCGGAATGGGATTGTATGAACTGTTTATCAACGGACAACGTATCGGCAATCAAGTTCTGG
CTCCTGCTCCTACCGACTATCGGAAAACGATTCTGTACAACACCTATGATGTCACATCGTTGCTTCAAACAGAGAATGCT
ATTGGAGTAACTCTCGGAAATGGTCGTTTCTATACGATGCGCCAAAACTATAAACCGTATAAGATACCGACTTTCGGCTA
TCCTAAACTTCGGTTGAATCTGATTGTGGAATATGCAGACGGCAGCAAAGAAACGATTGCTACAAACACCACTTGGAAAT
TGACAACTGACGGTCCTATCCGTAGCAATAATGAATACGATGGTGAAGAGTACGACGCCCGTAAAGAGTTAGGAAACTGG
ACTCAAACCGGGTATGATGATAAAAGCTGGATGCCGGCACAACGTGTGAGCATTCCTTCGGGAACATTGCGTGCGCAAAT
GATGCCCGGTATGAAAGTCACAGAAACGTTGAAACCTGTTTCCATTAAAAAGCTCGGCAATAAATATATCTTGGATATCG
GCCAAAATATGGCGGGTTGGGTACGTTTCCGAATCAAAGGACAGGCTGGGGACAGCATTCGCCTCCGTTTCGCAGAAAGT
CTGCAAAGCAATGGTGAACTTTACACCAGAAATTTTAGGGACGCCCGTTCTACAGATGTATATGTTGTCAGTGGACGTGA
AACAAAAGATGCTACCTGGGCACCTCGTTTTATCTATCATGGATTTCGCTATGTAGAAGTTAGCGGTTATCCGAATGCGA
AGGCTGAAGATTTCGTTGCTGAGGTAGTAGAAGATGAAATGGAGCATACCGGAACTTTCAACTGTTCTGACGAGACTCTG
AATAAGATTATCCGTAATGCATTCTGGGGAATCCGGAGTAATTATAAAGGTATGCCGGTAGACTGTCCACAACGAAATGA
GCGCCAGCCATGGTTGGGCGACCGTACCATGGGGTGTTGGGGAGAGAGTATGCTTTTCGATAATTATGCAATGTACACCA
AATGGACGCGTGACATTCGCGAAGCACAACGTGAAGACGGCTGTATTCCTGATGTGGCTCCGGCATACTGGAATTATTAC
TCGGATAATGTGACTTGGCCTGCCGCTTTACCTATGGCCTGCGACATGCTTTTCACTAACTTTGGAGACAAACGTCCGAT
CGAGGAGAATTATCCTGCTATCAAAAAATGGGTATCTCATATCCGCGAATACTACATGACAGAGGAATATATCATCACCA
AAGATAAATATGGTGACTGGTGTGTTCCACCCGAATCACTGGAGTTGATTCACAGTAAAGACCCATCCCGCAAGACTGAT
GGAGATTTGATCGCAACCGCTTATTATCTAAAGGTACTGCAACTGATGCACCGCTTTGCAAGTCTGCAAGGACTGGAAGC
TGACGCAAAAGAATGGGAAGATTTGGAACATCGCATGAAAGATGCATTCAACGCCCGTTTCCTACACGTAAAAGAAAGCA
CCTCACTCGTGCCGGGACATGCCTTATATCCGGATAGTATTTTCTATGGCAACAACACGGTTACTGCCAATATTTTGCCA
CTTGCCTTCGGACTGGTTCCTAAAAATCAGATCAATGCGGTAGCCCAAAATGCTGTGGCTTCTATTATTACGACCAATAA
AGGACATATAAGTACCGGAGTAATCGGCGTACAATGGTTATTGCGTGAATTGAGCCGCCGTGGACATGCCGATGTAGCTT
ATTTACTAGCTACCAATAAAACATATCCTTCCTGGGGATATATGGTTGAAAAAGGTGCTACCACTATTTGGGAATTATGG
AACGGTGATACAGCCAATCCTGAAATGAACAGCGGTAATCATGTAATGCTTTTAGGCGATTTATTACCTTGGTGTTTCAA
TAATCTGGCAGGTATTCGTGCAGACCGCTGGAAGTCCGGTTATAAACATATCGTTTTCCAACCGGCTTTTGAAATCCAGG
AGTTAAGCAATGTGGATGCATCATACATGAGCATCTACGGGAAAATAACCAGTCGGTGGGCAAAGACTCCTGCTCATTTG
GAATGGGACATCGAGCTTCCTGCCAATACAACAGGTGAAGTGCACCTACCGGATGGACGGAAGGAAAAGATCGGATCGGG
AAAATATCACTTCAGTGTAGACATCCCCACCCGGAATACGGCTATTCTAAGTGATGAATTCCTGTACGAGAAAGCTTCTT
TCCCCGAATGTCACGGAGCTACGATTGTAGAATTGAAGAACGGTGATCTCGTAGCTTCTTTCTTCGGAGGAACCAAAGAA
CGCAATCCGGATTGTTGCATCTGGGTATGTCGTAAGCCGAAAGGTTCCAAAGAATGGACTGCCCCAAAGCTTGCCGCTGA
CGGTGTGTTCTTGCTCAAAGATTCACAAGCTGCATTGGCTGGAATCGATTCAACTTGTACACCTGTGAAGGATGAGAAAG
GAAAACTTATTGCCCGCAGAAAAGCTTGTTGGAATCCGGTTCTTTTCCAGATTCCCGGAGGTGACTTGATTCTGTTCTAT
AAAATAGGTCTGAAAGTGAGTGACTGGACAGGATGGCTGGTTCGTTCACGTGACGGAGGAAAGACTTGGAGCAAACGCGA
ACCGCTTCCGGAAGGTTTTCTTGGACCTATTAAGAATAAGCCGGAATATATCAATGGGCGTATCATCTGTCCTTCCAGTA
CGGAAGGAAGTAACGGATGGCGTATTCACTTCGAGATTTCCGATGATAAAGGCAAGACCTGGAAGATGGTAGGTCCACTG
GATGCCGAGTTATCCGTCCCCACCCAAAACCGTAAAAAAGGTGGCATGAATGTGGACGATCAGGAAGGAGGAGAAGCGAT
CAGAGGAGAAGGAGCCAAACCTGTTTATGCGATACAACCTAGTATTCTGAAGCATAAAGACGGGAGATTACAGGTACTCT
GCCGTACACGTAATGCACAAGTAGCAACTGCATGGAGCAGCGATAATGGTGATACGTGGAGTAAAGTAACGCTGCTGGAT
GTTCCGAATAATAATTCCGGAACGGATGCTGTGACAATGAAAGACGGCAGACACATACTTATCTACAATAATTTCTCTAC
ATTACCCGGAACTCCGAAAGGTCCGCGTACTCCGCTTTGTGTAGCCGTATCAGAAGATGGTATCAACTGGAAGCCTGTTC
TTACATTGGAAGACAGTCCGATCAGCCAATACTCTTATCCTAGTATTATCCAGGGAAAAGACGGAAAACTGCATGCCATT
TACACTTGGCGTCGCCAACGAATTAAATATGCAGAGATAGATCCGACGAAGTTTTAA
>igc_K01186_MH0375_GL0014812_3350574_unknown_Metabolism
CGCACCGAAGAGGACGGCTGGAGCGATCCCATCGTTGTTTCCGCGGCTGATGACATAGCTCACTGGAACCCCGTTCTGTT
CCAGAAGGAAGACGGCACTGTCGTTCTTTACTTCAAGGTTGGCACCGACACCGATTACTGGAAGACCTATTACGCAACCT
CGACCGACGGCAGAAGCTGGAGCACTCCCAGAGAGCTTGTCCCCGGCGACAACAGCGGCGGCAGAGGCCCCGTCAAGAAT
AAGCCCATCAGACTTAAGGACGGCACCGTTCTTGCACCCGCTTCGACCGAGATCGACGACAAATACAGATGCTTCGTTGA
TATCTCCAATGACGACGGCGAGACTTGGACCAAGACAGCAGAAATCGATTCTAAATACTGCACATGGTTCAAGGTTCCGA
TGATTCAGCCCACCCTTTGGCAGTCCGCTGACGGCTCTGTCCATATGCTCACAAGAACAAAGGTCGGCAAGATCTATCGC
AGCGATTCCTATGATAACGGCAAGACCTGGTGCCGCGCTTATGCCACCAAGCTTCCCAACAACAACAGCGGTATCGACCT
CGACACCGACGATCAGGGCAGAATCTTCCTGGCTTATAACAATATCGGTGCTCCCGGCATCCGTACTCCTCTTGTTCTCT
CCGTTTCTACCGACAACGGTAAGACCTTCACCAAGATAAAGACTTTCGAAAAAGGTCTCGCTGAGTATTCTTATCCCTCA
GTTGTCGTCAAGGGTGACACCATCCACATCACCTACACCTACGAGAGAGACTACATCGCATACTGGCAGATAAAGATCAA
ATAA
>igc_K01186_MH0375_GL0119175_387985_unknown_Lipid_Metabolism
ATGAAAAAGACTCCCTTCACAAAACTCATTTTACCTCTTGCCGGAATGGCGGCCTTCCTGGGATTCTCCCAGCTTGCCCG
TTCCTCGGAAAGCTTCGAAACCGCTCCGCAAGGAGCGCTATCCAGTTTCCAGTCGCAATATGGGACCATAACCAGCGCTC
CGGATAATGCCGCTATCATCGGCAAGGCAAAATCCGGCAAGAATGGCCTCCGCATTCTGGGAGGCACAGGGAAAAGCATC
AAACTCGACTTGAAGGACTCTCCCAAAGTCGATGTTTCCATGAATGCCTGGGCCGAACGCTGGACATCCAAACCTCCGTT
TCAACTGACTATCACGGCAGAAACGCCATCCGGCGAGAAAACCATTTACCAGAACAGCGACTCCATCAAAACCGGAGGGC
TCAATTCCAAAATCGAAGCCCAGATTCCCGCAGGAACCAAGTCCCTTACATTCAGCCTGAATTCTGCTGATAACGGAGGC
ATGATCATGGATGACCTGTATATTGTTCCTTCCTCTCCAATGGTATTCAAGGAGATCTCAAGCAATGCCCCGGTCATTCC
CGCCATGATCAGAAGAGACTTTAACCCGGTACTTCGGATCGACATTGCTACAGAAGGCGGTTTGAAGCCTTTGGAATTGA
CGGATGTCTATCTCAAATTCGACGGAACAACCGACATGAAAGACATTAAATCCGTCCAACTCGTCCGCGGAAATGAAAAA
CCCGGCGATCAGGCCGGTGAGCCTTTCGGCGCGCCCGTCACCCCCAACGGATCATCCAAAGATCTGCGTCTAACCGGCAA
AATGCCATTGGAATCGGGTATCAACAGCTTCTGGGTCAATGTCCTGCTCAAGGATACAGCCAATATAGGCCACCATATTT
CACTCAAGGCAACAGGTGCTATCGTAGGCCGCAAACCCGCTAAGATCCAAGAACCGGCAGTAGCCAACCAAAGGATCGGT
TACACGGTCGCCCAACCGGGAGACAAAGTCACACCTGGAAATAGAGTCTCCAAGTCATTCCGTATCCCGGGCCTCGTCCG
TACCAATCAAGGAACACTCATTGCCGTCTACGACATTCGCTACAACCACCATGGTGATCTTCCGGCAGATATTGACGTAG
GCATCCGTCGTTCCGAAGACGGGGGGCAAACATGGTCACCCCTTCAAATCGCCCTTTCCTGCAAAACTCTAACGGGTAAA
AAAACAAGCGACGGATGCGGAGATCCATCCATCCTCGTCGATCGCAAAACCGGCCGTATCTGGATCGCCGGAGTCTGGAG
CCGGGGGTTCCATCCCATCTGGAACAGTAAACCCGGATCTACAGCCCCAGACGATTGTGGACAATTTGTCCTGGCATACA
GTGACGACGACGGAAAGACATGGTCTGATCCAATCAATATTACCGAACAAGTTAAAAGCATCGAAACCGGTACCGATTCC
GACTGGGGCGCCCTGTTCCAAGGCCCCGGTAATGGCATTTGCCTGAAAGACGGCACTCTCGTCTTCCCCGCCCAATACTG
GGCCGTAGACAAAGTCGGCGAAAACAAAACGGCACGCCGAGGACACTCCACCATCGTTTATTCCCAAGATCACGGCAAGA
CCTGGCACTGCGGAACGGGCTTCCGTCCCAACACATCCGAATGCCAGGTAGTCGAACTTAAGGACGGTTCCATCATGATC
AATGCCCGCGATGAATCCCGCAGCGGGTACAGGGTCGTGTACGTCACGAAAGATCTCGGGAAAACGTGGACAGAACACCC
GTCCTCGCAAAACAAAAACGGCAAGGGACTCATGGAACCGGGGGCATGCCAGGCCAGCATCGAACGCGTCTTCGACAACG
GCCCGGCCAAAGATGCCTTTTTCTTCTCCAACCCCGCCAGCCATAGTGGGCGCAACCATATGACGATCAAAGCATCCATG
AACGAAGGCGCTACTTGGCCGGAGAAATTCAGCCATCTTTACGACGAACGCCCCGGCTTTGGTTACTCCGCCCTCTGCCC
GGTAGACTCCCAGCACATCGGAGTTTTATATGAAGGCAATAATGGGTTCATCTATTTCCTCAAATTCCCGTACAAGGAAC
TATTGGCTCAATAA
>igc_K01186_MH0379_GL0017663_752097_unknown_Lipid_Metabolism
ATGAAGAAACCGGCAATCCTGTTTTTATTATTCTGTTTACTGTGTTCAATTCCAGTTGTCCGGGCTGCTGATACCATTTT
TGTTCGGGAGACACAGATTCCTATTCTGATAGAAAGGGTGGATAATGTTTTGTTCTGTTTGCGTCTGGATGCAAAGGAGA
GCAAAGTGTTGGATGAGATAGTTTTAGATTTTGGAAAGGATACGAACCTGTCCGCAATCCAGTCTGTGAAACTTTATTAT
AGTGGTACAGAAGCATTGCAGGATAAGAGGAAGGGACGTTTTGCCCCTGTAGAATACATTTCAAGTCATACACCTGGGAA
GACTCTGGCGGCTAACCCTTCTTATTCCATACAAAAAGCGGAAGTTGCTAATCCGCAGAATCGTGTTATCCTTGTCGCTA
ACCAGAAACTATTCCCCGGTATTAATTTCTTTTGGATTAGTTTGCAAATGAAGCCGGAAACAGCGTTGGATACTAAGGTA
ATGGCAGTTGTGACTTCCGCTACTCTGGATGGTAAGGAAGCACTTTTGGAGACTGTTTCCCGGCAAGGTATTGAACATCG
GATGGGAGTGGGCGTGCGCCATGCCGGTGATGACAATTCGGCGGCATATCGTATTCCGGGCTTGGTGACTACAAACAAAG
GAACTTTATTGGGTGTATATGATGTGCGTTATAATAGCAGTGTCGATTTACAGGAACATATAGATATAGGGTTAAGCCGC
AGCACAGATGGTGGGAAAACATGGGAAAAGATGCGCCTGCCTCTGGCTTTTGGTGAAACGGCCGGATTGCCTTCGGCTCA
AAATGGGGTGGGAGACCCGGCCATATTGGTAGATACAAAAAACAATAATGTGTGGGTAGTTGCTGCCTGGACTCATGGCA
TGGGAAATCAGCGTGCCTGGTGGAGTTCGCATCCGGGGATGGATATAAACCACACTGCGCAGCTTGTTTTGGCGAAAAGT
ACAGATGATGGTAAAACATGGTCAGAGCCTATAAATATAACAGAGCAAGTGAAAGATCCTTCCTGGTATTTTCTGTTGCA
AGGTCCCGGACGGGGCATAACGATGGATGACGGTACTCTCGTTTTTCCTACTCAGTTCATTGATTCTACCCGTGTGCCGA
ATGCAGGTATCATGTATAGTAAGGATAGGGGAAAGAGCTGGAAAATGCATAACTATGCCCGTACAAATACTACAGAGGCG
CAGGTTGCTGAGGTTGAGCCGGGTGTACTGATGTTGAATATGCGTGATAACCGGGGCGGTAGCCGTGCCATAGCAATTAC
GAAAGATTTAGGTAAGTCATGGACCGAACATGAATCTTCACGCAAAGCATTGCAAGAACCGGTTTGTATGGCAAGTCTGA
TAAGTGTAAAAGCGAAAGATAATGTCTTGAATCGGGACTTGCTTATCTTCTCTAACCCCAATACAACGAAGGGGCGTCAT
GATATTACTATAAAAATAAGTCTGGACGGTGGCATCACCTGGCTTCCGGAGCATCAGCTTTTGTTGGATGAGGGCAATAA
CTGGGGATACACTTGTCTCAGCATGATCGATAAAGAAACTATTGGTATTCTTTATGAGAGCAGTGTAGCTCATATTACGT
TTCAGGCAATAAAACTGAAAGATGTTGTGAGTATCCTGTGA
>igc_K01186_MH0381_GL0040092_765619_unknown_Lipid_Metabolism
ATGAAGCGATTAGCATTATTTCTTTCTTTTATCGGGAGTATTCTTTTATCGGCTCATGCAGCTGATACGGTTTATGTTCG
TGAGACACAAATTCCTATTCTTATTGAGCGTCAGGATAATGTTCTCTATTATCTCCGGCTTGATGCCCGGGATAGTCGTC
AGTTGGATGAGGTATTCCTAAAGTTTGGGGATGGAACTGATTTGGCCGATATTCAGGCTGTAAAGTTGTATTATGGGGGC
ACTGAGAGCCGCAATATCGTGAATAAAAATCGTTTTGCGCCGATGGGGTATATGACAAATTTTACACCCGGCAAGACAAT
GGCTGCACTGCCTTCTTATTCTATATTGAAGTCGGAAGTTAAAAAGCCGGAACAGGAAGTTGTATTGAAAGGAAAACAGA
ACTTATATCCGGGTATCAATTATTTCTGGATTAGTTTGCAGATGAAACCGGGTACTCCTTTAGCAGATAAATTGAAGGTT
AAATTGACTTCTGTATCTTTGGATGGAACATCTGCTCCTCTTAACATAGTTTCTGCAGATGGTATAGAGCATCGTATGGG
GACTGGTGTACGTCATGCGGGTGATGATGGAGTTGCCGCCTATCGTATACCGGGGTTGGTGACAACGAAAAAGGGAACGC
TGTTGTCGGTATATGATGTCCGTTATAATAATAGTATGGATTTGCAGGAACATGTTGACATAGGCCTGAGCCGTAGTGTA
GATGGTGGACAAAGCTGGGAAAAGATGAGAATTCCTTTGGCATTTGGTGAAGCTGGCGGACTTCCGAGTGCGCAAAATGG
GGTAGGAGACCCGGCTATATTGGTGAATGACAAAGATAATAGCATCTGGATTGTCGCGTTATGGACACACGGACTGGGAA
ACCAGCGGGCATTTTTCCATTCGGTAGAAGGTATGGACAAGGAACACACCGGTCAATTGGTATTGGCTAAGAGTACCGAT
GATGGTAAAACATGGTCTGCTCCGATGAATATTACCGAACAGGTGAAACATCCTTCTTGGCGTCTTCTCTTCCAAGGCCC
CGGCCGTGGTATCACGATGCAAGATGGCACTTTGGTTTTCCCGATACAGTTTGTTGATTCGGTAGGAATGCCTCATGCCG
GTATTATGTATAGTAAAGACAGTGGAAAGAATTGGAAATTACATAACCCCACCCGTAGCAATACTACCGAGGCTCAGGTT
GTAGAAATAGAGCCGGGTGTACTGATGCTGAATATGCGTGATAATCGTGGAGGTAGTCGTGCTGTGTGCATCACTAAGGA
TTTGGGTAAAACGTGGACAGAACATTCGTCCTCACGTAGCGCATTGCGTGAACCGGTTTGTATGGCAAGCCTTATCAGTG
TGAAGGCAAAAGATAATTGTCTGAAGAAGGACCTTTTGCTTTTCTCCAATCCGGATACAACAAAGGGTAGGCATCATATC
ACTATCAAAGCCAGTCTGGATAATGGGGTGACGTGGCTGCCTGAACATCAGATTATGCTGGATGAAGATGATGGTTGGGG
ATATTCCTGCCTGACAATGGTCGATGCTGAAACAGTAGGCATTTTATATGAGAGTAGTGTGGCACAGATGACTTTTCAAA
CTGTTAAGTTGAAGGAACTTGTTCGTTAA
>igc_K01186_MH0381_GL0143259_1902870_unknown_Lipid_Metabolism
ATGTTTGCCTTATTCTTTTCTACTGGATGTGATGGCATAAAGAAGAATGCTAAGGTGAAATTTCAAACTGAGACGTATAC
TGTATTTGATGCAGGCGATAATGATGTAAATAGTTATCGTATTCCTTCTATTGTAGCGACTCCAAACGGTACTTTGCTTG
TCTTTTGCGAGGCTCGCCGAGAAAGTTGGAAAGACAAAAGCCGTACGGATATTGTCGTAAAGCGTAGTGTGGATGGTGGA
AAGACATGGTCACCCATGTATGATTTAACTCAAGGAACTACAGGTGCGTATATGGATCCCACCCCTGTAATAGATAACGT
TACCGGTAGGATATTTCTTTTCACAACTTTTTGGCCTGCTGATAATCATTCGGGTTCACAAAACAAAGCATTCCTTATTA
CATCGGATAATGATGGGGAAACTTGGAGCACGGCGAAAGATATTACGGATGAATTATTGCCGGAAGGAAAAACTCCCAAT
GGCTTTGGACCGGGTTCGGGACTGCAAATGCGAGGTGATGTTTATAAAGAGAGGCTCATATTACCCATACGCATAGCTGA
TGCGGATGGAAAGGGGACTCATGATGCGGCCGCTTATTCCGATGATCATGGTATCACCTGGCAGATAGGTGAAGCTGGTG
ATGATAATAATGAATTCCAAATAGCGGAATCTCCCTTTAATACATTAATATATAATGCCCGTGTAGCCAATGGCCGTATG
GTATCTCGTAGTGTAGATGGCGGAATTACATGGGCCAAAGCTGTAAAAGATGCGTCTTTGCCCGGTGTGTCAAAGGGGTG
TCAGGCCAGTATACTGGGACAAAATGAAACGTTGTATTTTACAGGCATTCAAGGAATACCCGAAACGGATGAATTTGACG
AACGTGCACGTCTTGCGCTCTATACAAGTACAGATGGAGGAAATACTTGGGATGAAGGAATTCTTTTGTATGAAAAAGCT
TCCGGATATAGTTGCATTACGGCTTTGCCGGACGGACGTTTGGCTATTGTTTTCGAAACGGCAGATACTCCTGCTTTTAC
ACGTAAATCTATTGCACAAACCGTTCCACCGAAAAGGTCTGCCGGTTGGATGAGATTGGATGTTATCATAGTTACTAACT
AA
>igc_K01186_MH0382_GL0058300_1764501_unknown_Metabolism
ATGGATTATCCGAAGTTACCTGGCCTGACCCCGGATGGCCGCGTCTACTGGAACGAGGAGATGGGCACCATCGAGGCCCG
GATTCCCAACGGCGGATACCGCAGCGGCCACGGCCCCGCCCTGCTGGAGCTGCCCAACGGCGACCTGCTGTGCGTGTGGT
TTGCCGGCTCCTTTGAGGGCAACGCCGACGTCCATATCGTCTGCTCCCGGCTGGAGAAGGACAGCGAGGCCTGGACGGAG
CCTGTGGACGTGTCCGGCGACCCGGAGCGCAGCGAGCAGAACCCCTCCCTGTTCTACGGCCCCGACGGGGCGGCCTGGTG
CATGTACACCGCCCAGCTGGACCGCCAGGCGGGCAAGGACAACATGCAGTTCACCGCCGTGGTCCGCTGCCAGAAGAGCA
CCGACGGCGGCCGGACCTGGGGCCCCTATGAGACCGTGTTCCCCGAGGAGGGCACCTTCTGCCGCCAGCCCATCCAGGTC
CTGTCCAACGGCCGGTGGATCTTCTCCAACTGGCTGTGCACCGACTCCGCCGAGGGCCTGTCCGGCGACCCCACCGCCTT
CCGCATCTCCGACGACCAGGGGAAGACCTGGCGCACGGTCATGATGCCGGAGAGCCACGGCCATGTCCACGCCAACGTGG
TGGAGCTGGAGCCCGGCCACCTGGTGGCCTTCATGCGCAACCGTGAGGCCTACCGCATCCACCGCAGCGAGTCCTTCGAC
TACGGCGAGACCTGGAGCGAGCCCAAGCCCACCCCCCTGCCCAACAACAACTCCAGCATCAGCGCCATCAAGCTCCAGAG
CGGCCGGGTGGCCATCGCCTACAACCCCACCTGCACCCCCGATCCCCAGCCCGGCAAGGCGGCCTGGCCCGGCCTGCGCT
GCCCGGTGGCCGTGGCCCTCAGCGAGGACGGCGGCCTGACCTTCCCCATCATCCGCTGGATGGAGCGGGGCGAGGGCTAC
ATCGGCGACGAGAACAAGACCAACAACAAGCAGTACGAGTACCCCTACCTGATGCAGACCAAGGACGGGATGATCCACCT
GGCCTACGCGGCCTGGACCCGGGACGCCATGAAGTACGTCCGCTTTACCGAGGAGGACGTGCTGGGCGAGAAGCGTGAGC
GCGTGGGCCTGTACAACCCCACCGCCGCCCAGGGCTGCAAGTAG
>igc_K01186_MH0382_GL0123757_2126733_unknown_Metabolism
ATGAACTATGAGATCCTGCGCCGGGAGATGATCTGCTCCCGGCTGCCCACCGCCATGTGCCACGCCAGCACGGTACTGCC
TCTTCCCGACGGGACTGTGCTCAGTGCCTGGTTCGGCGGTTCCTATGAAGGGGAGGGGGACACCAGTATTTGGACTGCCC
GCCGGGCGGACGGCGTTTGGTCCGTCCCGGTCCCCATCGCCCATGTGGAGGAGCCCCACTGGAACCCGGTGCTCCAGCGG
CTCCCCGACGGGGCCATCCGCCTATACTACAAGGTGGGGGCGGTGATCGCCCAATGGCGCACCATGGTGTGCGCCTCTCG
GGACGGGGGACGGACCTGGGACATCCCCCGGGAGCTGGTCCCCGGTGACCAGAGCGGGGGCCGCGGCCCCGTCCGAAGCA
AGGTCATCCAGCTTTCTTCCGGCCGGCTCCTCGCCCCCAACTCCACTGAGCTCGGACCCTGGACCGCCTACGCCGACCGC
TCGGACGACAGCGGCCTGACTTGGACCCGCTCCACCCCTGTCTTGATCCAGGGGCTGCGGAGCGATGGTACCCGGACGGT
CCAGCAGAGCGACGTGGCGGTGTCGGAGCAGTCCTTCCACGGTCGCGGCGTCATTCAGCCCACCCTGTGGGAGTCCTCCC
CTGGCACGGTCCACATGCTGCTCCGCTCCACGGAGGGCAGCATATACCGCAGCGATTCCACGGACGGCGGCGTGTCCTGG
TGTCCTCCCTATGACACCGGTCTCCCCAATAACAACAGCGGCATCGACCTGGACCGCCTCCCCAACGGATGGCTGGTGCT
GGCCTGTAACCCGGTAGCCGACAACTGGGGGGCGCGCACCCCTATGAGCCTGTTAGTCTCTAGGGACAACGGCGTCTCAT
GGGACAAACTTCTGGACCTTGACAGCGGAAAGGGCGAGTTCGCCTATCCCGCCGTGGTGGCCTCCGGTCCCCAGCTCCAT
GTGACCTACACTTGGAAGCGGGAGAATATCGCCTATTGGCAGATCCTTCTGGGGGATGCCGCACTACCTGTGGGAGCGAC
GATGAAAAAAGGAGTGTAA
>igc_K01186_MH0382_GL0180959_1312647_unknown_Metabolism
ATGAAAAGATTTTTAGCTTTAGCCATTGCAGTTCTTATGATCCTGTCATTTGCCGCCTGCGCTTCGGACAGGAGCGGCAG
CGACGGCAGCGACACCACCGCGGCATCCGACATCAAGACGGATGCGGCAACGGCCCCTGCGGCGGATGACACCACTGCCG
CGCCCGAGACGACCGAGCCTGCGACGAGCGGCACCGATGCCGTTTCCGCCGCGCACTCAGTCAGAAGAGGCCCCACAAAA
ACAACCCCCGTTGCCGACACCACAAAGCCCGCATCGGGCGACAACAGCGGCTCGACTACCGTCCCCTCCAAGCCGGACGA
CAGCAAGCCCTCAGCGGTTGAAACAAACCCCAAAAAGATAATCGTCTCTGCTGAAAAAGAATGGATATTCACCGAAAAGC
CCACCGACTCCTGCCACGCTTCGACCGTTCTGCCTCTTGACAACGGTACAGTTGTTGCGGCATGGTTCGCAGGCTCGTCC
GAGAGCAACGACGATGTCAAGATACTCACAAGCGTGCGCGGCACGGACGGAAAATGGGGCGAGCCCATCAGAGTTTCCGC
CGATCCGAATGTCGCCCACTGGAACCCCGTTCTCTTCCAGAACGACGACGGCACGATAACCCTCTATTTCAAGGTCGGCA
AGGACACCGAATATTGGAAGACCTACTATTCCGTCTCGGCCGACGGCAAGAACTGGGCAGCTCCCAGAGAGCTTGTCCCC
GGCGACAACAGCGGCGGCAGAGGTCCCGTCAAGAACAAGCCCATCAGACTCAAGAACGGCACTATACTCGCTCCCGGCTC
GACCGAGCTCGGCGGCAAATACAGATGCTTCGTTGACATATCTACCGACAACGGCAAGACCTGGAACAGAACTCCCGAAA
TTGATTCGTCCTTCCTCGGCTTCTTCAAAGTTCCGATGATTCAGCCCACGCTCTGGGAGTCGAAGGATGGTTCCGTACAT
ATGCTGACAAGGACAAAAGTCGGCAGAATCTACAGAAGCGATTCCTATGACGGCGGCAAGACCTGGTGCAGAGCATATCC
GACCAACCTGCCGAACAACAACAGCGGTATTGACCTCGACACCGACGACAGCGGAAGAATTTTCCTCGTCTATAACCCCG
TCGGCATCCCCGGCATCAGAACGCCCCTCACCCTCGCCGTTTCGCTTGACGACGGCAAGACCTTCACAAAGATAAAGACC
TTCGAAAAGGGTCTCGCTGAGTATTCTTATCCCTCAGTTGTCGTCAAGGGTGACACCATCCACATCACCTACACCTACGA
GAGAGACTACATCGCATACTGGCAGATAAAGATCAAATAA
>igc_K01186_MH0383_GL0116210_159891_unknown_Lipid_Metabolism
AGCAACACCTCCGACCCCGGATGTCAGTTCCGCTTTGAGAGCTTCGACCCTACCGACCCCATGGCCGTACCGCGCAAGGA
AGCCGAGAACTATCTGGAAGTGCTGACCTCTGAGGGTACCAACCCGGGCCAGTACACCGCCGAGGCACGCCAGACCTACC
GCGAGGCCATTGCCGCCGCCACCACGACGGCCGAGCTGAATGAAGCCCGCCAGGCCTACGACGCCACACGCCTGCCGGTA
GTGGCCGGCACAACCTACTACATCGTGTCAGGCCCCTCGGCCGCCTATTGTCAGGGACAGGTCATCTACAGTCCGGGACA
GGGCACTCAGCCCAAGTTCGGTGCCCGTCAGGCCAGCGCCTCATACGTGTGGACCTTTGAGGACGCCGGCAACCAGAAAT
TCTACATCCGCAACGTGGCTACGGGAGAATATCTCAATGCGCCCAACGCCACCACAGCCCAGCCCCAAACGGCCTACGCC
GTGACCTCACTGGGCCAGCAGGCCGCCTTCACCATCCAGTCGGCCGGGCAGAACCCCGTACATGCCCAGCAGAACGGCTC
GGTCATCGTTACCTGGGCCGGAGGTCTGAACACGGCCTCGGCCTGGCAGCTTGAAGCCTTGAGCGATGACGACCTGAACA
CCCCCGTCAGCATCCAGTCGGCCAACGCCGTACAGGGTTTCCTCACCATGGCGCCGAGCAATACCGACCGCATCGTCATG
CGTGCCGACCTGCAGGTAGGCGGATTCCAGGGCAGCACGTCCGTAAGCGGCATGACCATTGACCTGAGCGGCTCTACCGA
CGCTGCCGCCGACCTGGCCTGCATCAAGGTTTACCGCTCTACTTCCAACCTTTTCTACGGCACACTGAAAGCACAGGCCA
CCCTGCTCGACTCCGTAACCGTCAGCGACAACACCGTGCAGCTGCAATTCAGCGAACCGCAAAAACTGGAAGCCGGCAGC
ACCTGCTTCTTCATCACTGCCGACCTCAAACCGACGGCTACGCCCGACCACGAGATTGACGCTACCCTCAAGAGCATCCA
GCAGCCCGACGGCGAGTTGGACATCAACAGCAACCCCACCGGAAAGGCACGCATCTTCAAGTCGCACACCATGCTCTTCA
ACCCCTACGACGACGGTTCACACTACTGGCGCATCCCGGCCATGCTGGTATTGCGCCACCAAAAGGACGACGCCCTCAAC
GGCCGCATCGTCACCGTAACCGACAAGCGCTACAACAGCAACGGCGACCTGCCCAACTACATTGACCTCATCACACGCCA
CTCCGACGACAACGGACTGACCTGGTCCGAAGGCAAGCTCATTGCCGGCGACCCGGCCGTATCGCCCGACTACGGTTACG
GCGACGCCGCCCTGGTTGAAACGGCCCACGGCCGCATCATCTGCCTCATGGTGGCCGACAAGCAGTTCCAGGGCTCGTCC
TACAGCAGCCCCATACGCTACTACATGACCTACTCCGACGACGGCGGACAGACCTGGAGCAAGCCCGAAGACCTGACCTC
ACAGCTCTATGCCCACCAGTATGTCCAGGGCCAGCTGCAGGGTGGCTTCACCACCTCCGGTCGCGGCATTCTGCTGCAGC
ACCAGCAGGACGCCTCACGCAACGGCCGCGTCATGTTTGCCATGGTCTGCAAGTTCAGCAGCGGCAACTACCAGAACTAT
ACGCTCTATTCTGACGACGAGGGCCTGACCTGGAACGTATCCGCCACCTCAGCCTACGATGGCGGCGACGAGGCCAAAGT
GGCCGAATTGCCCGACGGCACCGTCATGCTCTCCACCCGCCGCAGCGGCAACCGCGGTTTCAACCTCTCCACCGACGGCG
GCGAAACCTGGGGCCAGCAATACGAAAACAGCCAGATTTGGGGTGCTTCATGCAACGCCGACATCCTTGTCTACTCCGAC
GACATCATCCTGCACACCATCTGCAATTCCGGTTCCCGCCAGAACGTCACGCTCTACGCCAGCATTGACGGCGGAAAGAC
CTATCCGTATAAAAAGGTCATCTGCGAGCTGGGCTCGGCCTACTCCACCATCGAGCGCCTGGCCAACGGCGACGTAGCCG
TTTACTACGAAGACAACAGCATGGGCGACGATGCTTACAGCATGAACTTCGTCACCCTGCCCATCAGCTGGCTGGTGAGC
GGTAACCCCGGACTCGAGAATTTCAAGAACCTCGTAAACCAGGCCCGCCAGATGGCTGAAGCCGACACCTACGACGAGGC
TCAAATCAGTACCGCCAAGGCCGGCGAATACGAGCAGAATGCCATTGAAGCCCTCCGCAAAGTCATTCCTACCGACGAGC
AAATCGAACAGATGAGCAGCTACACCGAAGCTACACGGGCCATCGAAGCTGCCATGGAGGCTGCCCGGGCCACCTGCATC
ACCGTCGACGGATACTCGCCCGACACGTACTTTACCATTTCGAGCCTGGAAAACATCGGCGATGCCGACGCGCCTTTTTT
TATCTCGGGCGACGGTAAGGCCTACGCCGAGAGCAATACCCTCGCCCAGAAATGGCTCATCCGCGCAGCCGAAACCCAGG
GCCGCGTCACCCTTCAGAACGCCGACAACCAGCGCTACCTCTACCGCAGCGGCAACACCGTGGCCCTGCAGGAGCAGCCG
GCTGAATGGGGACTGGAAAAGAGCGGATCAAACTACCTGCTCCATGCCTACACCGGCAACAACGGCTACGTGGTCATCAA
CAAAGGCACCGGCGCCCTCGACTTCTGGAACTCGGCTTCCGGCAATGACACCTGGCGCACCACCTTCGTGCTGACGGCCA
GCGGCGCC
>igc_K01186_MH0384_GL0179734_2344967_unknown_Metabolism
ATGAAGAAAGAATTGCTTGTGCAGGAGCTTCCTACAGATTTTTGCCATGCATCTACACTATTAGCTCTTGAAAATGGCGA
GGTGTTGTGCTGCTGGTTTGGTGGTACTCACGAAGGCAATGCTGATGTTGCTATCTTTATGAGTCGCAGAACTGCAAACG
GAGTATGGTCATTTCCGATTAAGCTGGCAGATGGATTGGAAGCAAACTGGAATCCTGTCCTGCATCTTAGAGATGATGGA
GTGGTGCAGCTCTTTTACAAGGAGGGTCAGCAGATTGCTTCTTGGCGTACGCTAGTTATGGAATCTGAGAATCATGGTCA
AAGCTGGACTAGGGCTCGTGAGCTTGTACCTGGAGATAATGGCGGTGGACGCGGACCTGTACGCAATAAACTATTACGTT
TGTCTAGCGGACGTCTTTTGGCAGGGGCATCAACGGAGCATGGGTTGTGGAAGGCTTATGCAGATAGAAGTGATGACGAT
GGACGCAACTGGAGCCTGTCTAATCCCATTGCTATTGATGATTTAGAATATCATACAGGTGAAAAAACTGCAGCAAGTGA
TATTGCTGTTAGTGAACAATCCTTTTATGGCCGAGGCGTAATTCAGCCAAGCTTGTGGGAAAGTGCTGATGGAAGCGTGC
ATATGCTTCTTAGAAGCAGTGAAGGCTTTATTTATCGCAGTGATTCAATCGATGGTGGCGTAAGCTGGTGCAGTGCCTAT
CCTATAGATATTCCAAACAATAACAGCGGGTTAGACCTTGTTAAAGGTGCAAATGGGTATCTGTATCTGGTATGCAATCC
TGTGGCGGCAAACTGGGGGATGCGTTCTCCTTTAAGCTTGTTCCAGTCTATTGATGATGGAAAAAGCTGGGAGAGAATGT
TCGATCTGGATTCCGAGGCAGGGGAGTTTTCTTATCCTGCGATTATTGCTTCCGGTACTAAGCTTTATATTAGCTATACC
TACAAAAGGGTAAATATTGTTTTTCTAGAGCTGGAGCTACTATAA
>igc_K01186_MH0386_GL0005499_143774_unknown_Lipid_Metabolism
TCATGGAGTTTCAGCGCCTCAACCGACTTGGGCAAAGACGTCGAAGCCTACTACATGAACCAGACCGGCACGCCCGCCAA
CAAGGTAAACAACCGCAACAACCGTCTGGCCTTTTGGACGGCCGGTGCAGACCACGGTTCGAGCCTCGTCATCCAACTGG
CCAAAGCCACGGCCACTGTAAGTATGGAAAGCGGTGAATTCACTGCGTGGAACCAAAGCCATACATTTGCCAGCAACTGG
GCCTCGAGTGTCATCGAAGGACTCACCCTGAATGCCGGCGTAAACAACATGGAGGCCAACGGCCAAGACCTCACCATCTA
CTGCACCGCCAACGGCAACAAGTACACCCTGACCGCACCCACCGGCTACTACATCGCAGAATACCGCTTCACGTTCAGCA
ATTCCTGCGGACAGGCCGTAGACATCACGCCGGCTGACGGCGAGGCCGTCAGATGCGAAAACAACACAACGGCCTCAGTC
CACATAAACGAACTGACGGAACAGACAGCCTCTTTCGCCCTGAACCGCACGGACAACAGCAACAACGCCAAGGTCACGCT
GAAAGACTTCACCGTCGAACTTGTCCGCAGTCAAGCCCCTGTCGAACCCAGTTACGATGTATTCAAGACGATGAGCGGAC
AGACTCCCTACCGTATCCCGGCCATCTCCAAGGCGCACAACGGCGACCTCATCGCCATCTCAGACTATCGCTACTGCGGG
GCTGACATCGGCTACGGACACATAGACTTGCAGGCACGCCTCAGTTCCGACAACGGCAAGACGTGGGGCGAAATCATCAC
GGTGGCCGACGGTTCGGGCGTAGCCGGCAGTCACGATGACGGTTACGGCGACGCTGCCCTCGTGGCCGACAGCGAAAGCG
ACACCGTGCTGGTCATCTGCGCAGCCGGGAATGTGACCTACGCCGGCTCAAACCGCACGAATCCTATCCGCGTGGCCAGA
GTGTACAGCTACGACAACGGTAAAACGTGGCAAAAGCCCGTAGACATCACGGAAGACATTTACGGCCTCTTCGACGACCG
TAATAACGGCAAGGTGCAGAGCCTCTTCTTTGGCTCAGGACGTATCTGCCAAAGCCGCAGCGTCAAAACAGGAAACTTCT
ACCGCCTCTATGCCGCTCTCTGCGCACGTGGGGGCAACCGCGTCATCTACTCCGACGACTTCGGCCTCACTTGGCACGTG
CTGGGTGACATCAACACGTCGCCGGCCCCTTCTGGCGACGAGCCAAAATGCGAAGAACTGCCTGACGGCAGCGTCGTATT
GAGCAGCCGCAAATACAATGGACGCTACTACAACATCTTCACTTTCTCGAATGCCGAGAAAGCCCAAGGCAGCTGGTCTG
ATGCCGTTGCCACAGACACCTGCACAAACGGCATCACCGTATTGAACAACGCGACAAACGGCGAAATCCTCATCGTGCCC
GCCCGCCGGAGGAGTGACAACACACCTGTTTTCCTGGTACTGCAATCCATCCCCTTCGGCAACGGGCGTACCAACGTAGG
CATCTACTACAAAGGCCTCGACAGCTACGAAGACTTCGACACCCCGACCCACTTCTCCGAAAATTGGGAAGGACGCTACC
AATGCAGTCGCATGGGCTCCGCCTACTCAACGATGACCCTGCAAGCCGACCATACCATCGGATTCCTCTATGAAGAGTCG
ACTTACGGAGCTGACTACACCATCGTCTATAAGAACTACTCCATCGAACAAATCACGGACAGCACATACAGCTACGATGC
CAGCGTTTCGCGCGGGTCTTTCCTCGCCCCACAAATCGACGCCATCATTGCCCCGGCCCTGAACGGTACAGGCTCCGTCG
GCACGGTCGATCCGGCCCGGAAAGCAGAAGTGGAAAACGCCCTGTCCGCCTACAAGAGCGAACCGAACGACACCACCTTA
CGCACGCTCGAAGAGACCCTCTCTTCGGCTCTCATAAACATGGAGGACGGACATTGGTACCGCATGGTCAACGTGAGCGA
CGACCGCAGGCTTACCCTTACGCCCAACTCCTCATACATAGCCGGACGCGAAAGCAACCCTGCAACAGCCGACCAGCTTT
TCAGATTCGAGAAACAGACTGACGGATACTGGAACATCGTCAACGGGAACTATGGCCGTTATGTCGGTTCCACAGGAGCG
AACAACGCCCGCATATCCTTAGTCACCGAGAAGAACGCCGGACAGTTCTACATCGGCACGAACAGAGGGGCGAGCCGCAT
CGTTTGCGCCACGGCAAGCAACGAGACACACCCATGCCTTACATTGGCGACCAATACCTCCATCATGCCGGGCGCTCTCA
GCGACAGCGCTTCGCTTTGGACGATTATCCCCGTTGAGACTTTCGACGTGAACATCCCGGACTATGGTTACGCCGCCATC
AATCTGCCTTTCGCCTCCGACCTCCCGGCCGGAACAAAGGCTTTCACGGCAGAAAGCGAGAACAGCGGATACCTCAACAT
CAAGGCCATCGAGGCCACGACCATTCCGGCCGAGACCCCTTTCCTGCTGAAAGCCGAAGGCAACACTACGGTCTCGCTGC
CCATCAACCCGACCGACGAACAGGGCCCGATCGAATCGCTTCTCCGCGGCATTTTGCGTAGCCGCAGCGTTTCGGGCAAC
GTGTTCACGCTGGCAGAACAGGAGGGGCAGGCAGGCATGGAACGCCGCCCCGCCGGCAGCGGCTCGCTCGACGCAAACTC
CGCCTATTATCTCTCTGAGGATTCTGCGGCCGATTTCCTCGTCCTGACGGACGACCCGACCGTAGGCATCAAACAGGCCA
CCACACAAGAAGCTACTACCACCTATTACGACCTCTCCGGACGGCGGGTGAACAGTCCGGTCCATGGTATCTACGTGACC
GGCAAAGGCCGGAAAGTCGTCCTCAAATGA
>igc_K01186_MH0386_GL0052789_1802844_unknown_Lipid_Metabolism
AGTAAAATTGCTTCAACTAAAATGTCTCCTAATGGAATTCAATTGTGGCCAAGACAAAGCGGAAATATTTTTTATAGAAT
TCCGACTTTGGTGCAACTTTCAAATGGAGATTTGCTTGCCTTTGCTGATAAAAGAATAGGAAGCATAGGAGATTTGCCTA
ATAAAATAGAGATTGTTATGAGAAGAAGCACGGATAACGGAAAAAATTGGACAGAAGAGCAAAGAATATCTCCTCAATGC
ACCTCTATAGAAAATAGCTATGGGGATGCTGGATTTATTTTAGACAGAAAGACGGGAAATATTATTTGCGCTGTCGCTTC
AGGTCCGGGATTTGTGGCTACAAAAAATAATCCAAATAATTTCTCGACTCCCGATAAACCTATAAGAATCAACATAATAA
AGAGTAAAAATAATGGCATAACTTGGGAAAATCCAGTGGATATAACTTCTCAAATTTACGGTTCGGCTTGTAAAAACACT
GTTCGAAAAAATTGGCATGCAGCGTTTGTGAGTTCTGGGAACGGAGTTCAGCTTAGAAACGGCAGAATGTTATTCGTTCT
AAATGTTAGAGAAGGCACTGATTTATTTATTAAAAATTATGTAATGTATTCGGATGACGGAGGCGACACTTGGAAAGTTT
CAAAAAATGCCCCTGAAAATTCAAGTTCTTCGGGCGGTAATGAGGCTAAAATAGTGGAACTTAACGATGGAAGTTTATTA
ATGGCTATTCGTCCAGGTTCTCCTTACAAAAGGAGATTGGCAAAATCTACCGATAACGGAGAAACTTGGGGACCAGCGGA
AGTTCGAAATGATTTACCTTCTTCGTCTTCAAACGGGGATATAATCTATTATACTTCCACCTTAAACGGTTGGGATAAAA
ACAGAATTATCACAATGTTTGATAGCGTTCCTTATACCGATGCAACTCCTCCAGCCGACCCAATAATGTATTATAGTTAT
GACGAGGGCGTGACTTGGAAAGGTCTTAAAACATTTTCAGGTAAAGCGGGATATTCTTCATTAGCCATATTAAAAGATGG
AAGTATTGGTATTTTATTGGAATTAGACTCTTGGGGAGGTCCTATATTATTTACTAGAATAAACATGAAATGTCTTAGCA
AGAATGAAGATACGGGGCCATTTAAAAAATAG
>igc_K01186_MH0386_GL0058828_1224889_unknown_Lipid_Metabolism
ATGCGAAAAAGATATTTTTTTATTCCTTTGATTGCGATTATCGTTATCTCTGGAGTTTTGGTTTGGGCTTGCAAACATCC
TTTTGGAGAAGGTCTCTCTATTATTAATATTGGTAAAAAAGTAGACTATTCAATCGAAGAAGGCGGTCCAGGATATAAAG
GAGAGATAGGAAAAGATGTGACTAATAAAATTATTATACCTAACAAAGTTCAAGTATTTCCTATGCGAGATGCAAATAAT
TATTATAGAATACCGACTTTGATACAACTTACAAACGGAGATTTGCTTGCCTTTGCCGATAAAAGAATAGGAAGCATAGG
AGATGTGCCTAAATCTCCTATAGAAACTGTGTATAAAAAAAGCACGAATAACGGAAAAACTTGGAGTCAGGAAAAAAGAA
TTAGTCCTCAATCTACATCCAAATCTTTAAGCTATGGGGATGGAGCATATTGCGTGGATAGAAAAACGGGAAATATCATC
TGTTTAGTTGTAGGCGACCAAGGTTTTTTACATTCCACACCAAATAATCCTATAAGAACGAGATTGATAATAGGCAGAAA
TAACGGCTCAACTTGGGACGCTCCCATTGATATAACCGACAAAATATATGGGGCTAATTGTAAAGACCCTGATAGAAAAA
ATTGGTATGGGGCTTTTGTCACTTCTGGAAACGGAGTTCAGCTTAGAAACGGCAGAATAATGTTTGTATTAAATGTTAGA
AAGAGTGATAAAGTAAGTCCTTTATATAATCATGTTCTATATACGGATGACGGAGGGGCTACTTGGAATGTATCTAAAGG
AGCGCCTGGCATATCCAAAAATCAAAGTAGAGGCGGAAGCGAGGCTAAAATAGTCGAGCTTAATGATGGAACTCTATTAA
TGGCTATAAGACCCGAAGGTATTTTTCAAAGATTCTTGGCAAAATCTACCGATAACGGCGAGACTTGGGGCGAAATGGAA
CCTCGAAGCGAATTGCCTTCTTCAAGTTCTAATGGGGATATAATATATTATACCTCTACATTAAACGGCTTTGATAAAAA
TAGAATAATTACAATGTTTGATAGCAGACCTTGGAGCGGAGCTGGTGGCGGAAATCCTGGCAATCCAAAATTGTATTGGA
GTTATGACGAGGGAGAGACTTGGAAAGGTAGGCAGATGCATAGCGGTGAAGCGGGATATTCTTCATTAGCCATACTTAAA
GACGGTAGTATTGGTATATTAGCGGAAATAGGAGGCGCATGGAACGGTCCTATATACTTTATGAGAGTAAATATGCGATA
TCTCACAAGTAATAGGGATAAAGGACCGTTTTATACTAATCAGACGGCTACGAATAATAATAGCAAAGTAAAATAA
>igc_K01186_MH0386_GL0076246_1312686_unknown_Lipid_Metabolism
ATGAAATCAAAAAAAATATCAAAATTATTTTATCTCTCTTTTATATTAATATTTTGGATATTAATATTTACTTTAACCTG
CAAAAATCCATCGGGACCTGGTATCGATTTTAACTTACGAAATTGGTATATAATGTCAGGAATGGCTAAAGGACCTGGAT
TTACTAATAATATTACTTATGGCGATTATAGTAATATTGACCCATCATTATCAGAAAATTCAAATCAACTTTTTACAGAT
GATGGAAAAACATATTATAGAATACCAGAATTATTAGCTTTGCCAAACGGAGACCTTTTGGCTTTTGCAGATAAAAGAGC
TGTAGGAGCGGGAGATTTGCCTAATCAAATAGAAGTTTATGTAAGAAAAAGCACTGATAACGGAACAAATTGGAGTGCAG
AAAAGAGAATAACGCCAGTAAGCACAAGTAAAAAAGATGGACATGGCGATACGGCTGCGGTTTTAGATAGAAAAACGGGA
GATATAATAGCGGTAGTAGCATTCGGACAAGGATTTTTAAATTCAACTCCGCAGGACCCGATTAGAATTAGAACGATTAG
AAGCAGAGATAATGGAGAAACTTGGGAAGCGCCTATAGATATAACCTCTCAAATCTACGGAGCTGGATGTGATGATTTTA
CTCGAAGAAATTGGCATGCAGCCTTTGTCACTGCTGGCAACGGACTTCAAATGAGAAACGGAAGAATAATGTTTGTTCTT
AATGTTAGAGAATCTTCACAATTAATGGTGCAAAACTATGTTATGTATTCGGATGATGGAGGGCATAAATGGAAAGTGTC
GAGTGGCTCTCCTAAAAATACAAGACGCGGAGGCGAGGCAAAAGTTGTAGAACTCAATGACGGCTCATTGCTTATGCATA
TTCGCTGGACGCCAAATAGATTACAATCAAGGTCTTACGATAATGGAGAAACTTGGACGGAAGCTACAGCAATAAATGGT
ATTCTATCTTCAGATTCAAATGGAGATTTAATTGTTTATACTTCAACTAAAAACGGATACGATAAAGATAGATTAATAAC
TTTAGTTGATTCAACAGTATGGAACGGTCAAAGAAACGGATATCCTGGAAACCCAAAATTTTACATAAGCTATGACGAAG
GATATACTTGGACAAATTCTAAAAAACTTTATGAAGGAGATGCTGGATATTCCTCTTTGGCTATTCTTAAAGACGGAAGC
ATTGGAATATTGGCAGAATTAGGTAATTCATGGAATGGTCCAATATATTTCCTAAGAACAAGCATAGAATGGTGCAATTC
TAATGATAATCCTTGCTCACCAACAAATACTAAAAAATAA
>igc_K01186_MH0388_GL0049226_2594516_Parabacteroides_Lipid_Metabolism
AAAAAGAGTTGTTCTGACACCGGCAATATAGATTTAGTAGTGAAACGTTCCGAAGACGGAGGTAAAACTTGGAGTCGCAC
AATTACGATATGGGACGATGGTGATAACGTATGTGGCAATCCGTCTCCTATAGTAGATCAAGAAACCGGTCGTATCATCT
TAATCAGTTGTTGGAATTTAGGAGAGGACCATGAGAAACAAATCATTGATAAAACAAGTAAAGACAGCCGGAGAGTATAT
GTTCTTTATTCCGATAACGATGGCAAAAGCTGGTCTGCCCCCAAAGAAATCACATCATCTGTCAAACACCCTGATTGGAC
TTGGTACGCAACAGGTCCCTGTCATGGAATCCAATTACAAAATAAAAAGAATAAAGGACGGTTAGTGGTTGCCTCCAACC
ATATGGTGGCAGAAACAAAGACTTATCATTCCCAACTTATTTATTCCGATGATAAAGGTGAGACTTGGAAACTTGGAGGA
ATCGTCAGCGAACATGGAGGAAATGAAAGTAGTGTTGTAGAATTAAAAAATGGAGACTTAATGCTAAACATGCGCAATTA
TAACCGGAAAGAAAGTAAAACCCGTTCGTATGCAATTAGTAAAGACGGTGGAGAAACGGTCTCCCAAATGTCATATCTTC
CTGAACTGGTTGAGCCTATTTGTCAAGGGAGCACACTAAATTATATGAAAAGGGGAAAGATCAGCAATAACATTTTATTC
TCCAATCCCGCTTCCGCAGACAAAAGAGAGAAGATGACAATCAAACTGAGTGAAAATAATGGTAAAACCTGGCCCTATGC
CTATCAAGTCTATTCAGGTCCAAGCGCTTATTCAGACCTGACCAATCTGGGAAATGGGAATATCGGACTGTTATATGAAT
ATGGTATAAACAATCCGTATGAAAAAATCGGTTTTACAATAATACCATTCGAACAACTAAAAAAATAA
>igc_K01186_MH0388_GL0115504_849743_Parabacteroides_Lipid_Metabolism
ATGACAGCAGAGCATCCGGTACTTCCCATTCTTACCATGAAGGAAGCCAATCCTGTATTTAAAATTGAACTGATAAGACA
TCAAACAGGCGATAATTATTCATTACAAAAATTAGAAGTGGATCTTCATGGCACAACAGATATCGGTGATATTGAAAGTA
TTGGTCTTTATCATACTAATTCCAAAGGAATGATCGATATCAATAAGCCGATTCTCCACGCTGCGTCCGCATCTGAAAAA
GTTATTTTCAATACAGATATTTCAATTGACACGGATACTTTCCCTCTTTGGGTATCTTTTAAGTTAAAAGACAAAATAGA
TCTCAGCCATCGCTTTAAAGCAGGCTGTACCAAGATAGAGACAAATGAAGGAGAGATAAAAGTGCCCGTAGCTGTTTCGC
CTGAGCTTCGTGCAGGCGTGGCTGTACGCCAGCACAAACAAGACGGTGTTCACACGTCCCGTATACCAGGGTTAGCAACA
TCTACAAAAGGAACATTATTAGCGATTTATGATGCCCGCTACGAAAGTCCACGAGATTTACAAGGAAATATAGATATTTG
TCTGAATCGCAGCACAGACGGAGGACAAACCTGGCAGCCTATGCAAATAATCCTGGACATGAAAGATTGGGGTGGATTAC
CTGAAAAATACAATGGAGTTAGCGATGCCAACATCCTGGTTGATGAAAAAACAGGTGATATTTATGTAGCCGGTCTTTGG
ATGCATGGAGTATTAGATGGAAAAACAGGGAAATGGATGTCCGGGATGACAAAAGATAGTACCCGTTGGATGCACCAATG
GCGTGAAAAAGGTTCCCAACCCGGGTTTGGAGTAAAAGAAACCTGCCAATTCCTTATTACCAAAAGTACTGACGATGGCC
AAACCTGGAACGCTCCTATAAATATAACGAAACAAACCAAGCGAAAAGAATGGTGGTTGTATGCCCCAGCTCCTGGACAC
GGTATTACACTAAAAGACGGAACCCTTGTTTTTCCGACACAAGGACGAGATAAAGACGGGCACACATTCTCTAACATAAC
CTGGAGTAAAGATGGAGGTAAAACCTGGACTGCCAGTAACCCGGCTTTCAAAAACGTAACAGAATGTATGGCTGTACAAC
TATCTAACGGTAGTATAATGCTGAATATGCGCGATAATCGTAACCGAGGGAATAAAGAGGTGAACGGACGACGTGTTTGT
GTCACTTCAAATCTGGGGAAGACTTGGACTGAGCACAATACTTCACGAAAAGCATTAATCGAACCGACTTGTATGGGCAG
CATACATAAACACACTTATCACCAGGCCGACAAGGTAAAATCGATTCTGCTTTTTGTTAATCCGGAATCATATTCAGAGC
GTAATCACATTACATTGAAGGTTAGCTATGACAATGGAAACACCTGGCCGGAAAATAAGAAAATCTTATTAGATGAATAC
AACGGACGCGGCTATTCCTGCATCACATCTGTAGATGAAAACACAATCGGTATTTTATATGAAAGTAGTCAAGCCGATAT
GGTATTTCAGCAAATCAAATTAGAAGAATTACTACCTTAA
>igc_K01186_MH0389_GL0029817_2148875_unknown_Metabolism
ATGTTCAAGAGAATTTTATCGGTTCTCGTAGCGGTCTGCCTCATGTTTACCTTGGCAAGCATAGGTATGGCAAAAAGCTC
AAAAGACAGTATCATTATCTCCGAGAAGAAAGAAATGATCTTCGACAAGAAGATAACCGATTCCTGCCACGCATCCACCG
TTCTGCCTCTTGATGACGGCACTGTTATCGCGGCATGGTTCGGCGGCTCGTCCGAAAAGAAGAACGACGTCAATATCTAC
ACCTCGGTGCGTACCGAAGAGGACGGCTGGAGCGAGCCCGTCGTTGTTTCCGCAGCTGCCGAAATAGCTCACTGGAACCC
CGTTCTGTTCCAGAAGGAGGACGGCACCGTCATTCTTTACTTCAAGGTCGGCAAGGATACCGATTATTGGCAGACCTATT
ATGCAACCTCGACCGACGGCAGAAGCTGGAGCACTCCCAAGGAGCTTGTCCCCGGCGACAACAGCGGCGGCAGAGGCCCC
GTCAAGAACAAGCCCATCAGACTTAAGGACGGCACTGTTCTTGCACCCGCTTCGACCGAGATAGACGGCGAGTGGAGAGC
CTTCGTTGACATTTCCAACGACGACGGCGAGACCTGGACCAGAACAGAGAACGTTGACTCGAAGTACTGCATATGCTTCA
AGGTACCGATGATTCAACCCACCCTGTGGCAGTCCGCCGACGGCTCTGTTCATATGCTTACAAGAACAAAGGTCGGAAAG
ATTTATCGCAGCGATTCTTACGATAACGGTAAGACCTGGTGCAGAGCTTATGCCACCAAGCTTCCCAGCAACAACAGCGG
CATCGACCTCGACACCGACGACCAGGGCAGAATTTTCTTGGCTTATAACAATATCGGTGCTCCCGGCATCCGTACTCCTC
TTGTTCTCTCCGTTTCTACCGACGACGGTAAGACCTTCACCAAGATAAAGACTTTCGAAAGAGGTCTTGCGGAGTATTCT
TATCCCGCAGTCGTTGTCAAGGGTGACACTATCCATATCACCTACACCTACGAGAGGGATTATATCGCATACTGGCAGAT
AAAGGTTAAATAA
>igc_K01186_MH0389_GL0102161_76098_unknown_Lipid_Metabolism
ATGAAAAGAAACTACTTCAAAGGCTTGTTGGCCGCACTCACCCTCTTTGGGCTGGGCACGTCGCAGGCATGGGCAGACAA
GATTGTGACATCTACTGCCGAAAATCCCAAGTGGTTCCGCATTTACACCCCCAACCGTAAAAACCTCTCTCTTATATCGA
AGGGCGTCGGGGTGGCCATGCAGAACACCACAACATTCGAAAAACCCTACTCGGCCAACCAATTGTGGCGCCTTGAGGCA
GGCAGTACCGATGGTACCTACAAAATTGTTAACATGTTGGGTGAGTACATCTCGCCATCGTCAACGGTAAAGCCCAATAA
TAATACAGCTTTTGCACCCGTTAAGAGCGGGGCTGGCGATTGGACTATTACAGATCTCAGTGACGATACCTATACCATCA
CAAGTGGTAGCGTGCAGTTCAACACAAGCCAGGACGCTCCTAACTACTACCTCTACAACTGGGGTGGTGGTACGAACAAG
GCAGATGATGGTTGTAAATACCGCTTTGAGGCGGTATCGCTTACCGAATTAGAGACAGCGCAGGCTAAGGCTCTTAGTGT
GCTTAACGAAACAGAAGAGGGTACAAATCCTGGCCAGTACCCTACAGAGGTGCGCACTACATTTACAAATGCCATAAAGG
CAGCTACTACGGTTGATGCTGTAACCGCTGCACAAACTGCTTATAGCACAGCCATGGTGCAGGTGGTAGCAGGCAAAACC
TATTACATCGTATCCGACAAATCGGCTGGCTACTGCCAAGGCAAGTATATTTACAGCGCAGGCAGTGAGGCGCAGCCCAA
GTGGGGCGACAAGGTAGTGTCGGCCGCCTATGGTTGGACTTTCACTGATGCAGGCAATGGTCAGTTCTATGTGCAAAACT
ATGGCACAAAGGAATACATCGAGCCTAACAGTAATAATGAAAATGGTGACACTAAAACAACTGCCACACCTGCCACCAAA
TACACTGTAACATCGCTCGGTCAGGGTGTGTTCAACATCAAGCCCGACGGCAAGAACCCCCTTCACGCGCAAGAATACAA
TAAAGTGCTTGTAATGTGGGCTGGCGGCATAGGCTCGGCTTCAGCTTGGCGTCTTATCGAGATACCTGAATCAGACCTTA
CGGCTGCTCCGAGCTTCGGCTCTGTCAATGTGGCTCCGGGTTTCCAAACCTACGCAGCTGGCAACAAGGAACAGGTGCTT
CTCACTTTCCAAACTGAGGTAATGGGCTTCAATGGCAACGTTATGGGCAAGAGCCTTAAACTCAATCTTGGTGCTACCAA
TGTAGCCGGACTTGAGAATATCAAGGTGTTCACCTCAAAGAACGCCAATTTTGTCAGCAATGGCCAGCGCGATGCCACAC
TCATTGGCCAGGTTGCTACCGTTAGCGGCAACGAAGTAGAGGTAGCTTTCGACAACGCCCTTGAGATGCCCTCAGGCACA
ACACGTTTCTATGTTACTGCCGACATCACCGACAAGGCCGTAGTAGGCGACTCTGTTGATGCTGCATTGGTAAGCTTTAC
TTATGGCGACAACAAAGTATTCACTGTCAACAACGGCAACCCCGAAGGCATTGCCCGCGTCTACAAGGTGCAGAGCGTAC
CCTTCATGCCCAACGATCTTGGTTCACCCTATTGGCGTATCCCCTCAATGGTAGTACTCCACAATCAGAAGGGTGCTAAT
GCTTCAAAGAACGGCCGCGTAGTAACCATGGCCGACAACCGTTTCAATCATGGCTCCGACTTGGGCAACCATATCGACGT
ATACGAGCGTCACTCTGACGACAATGGTAAAACATGGTCTAAACACAAGTGGGTAGTAGGCAATGAGACAGACGAAGCAC
TTGTAGCCGGCAAAGATGGATCGCACAAGGGCTTTGGCGATGTTACCATGGTCGAAACAGCCAGCGGCAAAATCATCGCC
TTGATGGTTGGTGGCCAAGGCTACTGGGGATCAACTAATGAAGATGGCAACCGCATTGTGCCCGTTATCATCACCTCAAC
CGATGGTGGCGACACATGGTCACAGGCCCGTGCACTGACTGACGAACTTTACAAGGGCGTTTATGAGCAGGGCCAGGTTC
TCGGCTCGTTTGCAGGTTCTGGCCGCGGCATCTGCCTCCAGCGCCAAAAGGACGCCTCGCTCAATGGCCGCGTCATGTTT
GCCATGAGCCACCGCTTTGCTACAGGTGCCGTTCAAGAGTACATCATCTATTCTGACGATGAGGGCGAAACATGGAAGAT
GTCACCCAAGTCTGCTTACAACGGCGGCGACGAGTCAAAACTCGTAGAGTTGGCCGATGGCACAGTGATGATTTCTGTAC
GCCAGAGCGGTCAGCGTGGCTTCAACACCTCAACCGATGGCGGTATGACATGGGGCACACAAACCACCAATGCCGACATC
AACGGTAATGCTTGCAACGCCGACATTCTTTACTACAACAACAAGGTATTGCTCCATTCATACATCAACAATAGTTCTCG
TAAGAACGTCACCGTAAAGGCATCATTCGACAATGGCAAGACATGGGGTCACCCCATCGTAATATGCGCTCCCAGCTCAT
GCTACTCTACGATGGACATCACCAAGGACGGCGACATCGCCATCTTCTACGAAGACAATGCCTGCACACAGGGCTATGCA
CTCAACTACGCTGTGTTCCCCATCGACTGGATTGTGCCTGGTGGCGACCCCTCAGCAGAGGCTTTTCAGGAAGCCTTGGC
AAAGGCCAAGGCCGCTACCACAAACGAAGGATACACCGAAGAGGCCACAGCCAAGGCCGGTCAGTACAGTCAGGAGGCCA
TTAACAATGTAAAGTCTCTCATCGCCACCTACGAGGCATCTGTTACCGACTACGAAGCCGCTACAGCTGCGCTCAATGCT
GCCGTTGAGGCTATGGGCAAAACAGCTTGCACCGTTGATGGGTATTACAATGAGACTACTTTCACCATCTCGAGCCTTTC
TACCATCTCAAGTCTCGAAGGTGCGGGTTACATCTCAGCCGATGCCAAAGCAAAGTCTGAGGCTGACAACACTGCCGAGT
GGCAAATAGTACCCGCTGCTGTGGCTGGCCAGGTGTATATCAAGCTAAAAGATGCCGACACATATATCTTTCGCTCAGGA
AATACATTGGCTGCAAGCGCAGCACCTCAGGCTTGGAAACTTGTCAAGAACGATGGGTTCTACAACTTGATAGCAGTACA
CAAAGCAGAAAACTCTTATTTGGTTATCAACGTAGGAACTGGCGAATTCAACTGGTGGACATCTGCTGCTGGTAGCGACA
CCTGGAGCACCAAGTTTGTGCTCACAGCCAAAACAGTTGTAACAGGCATCAACAATGCTACCGTGGCAAATGGCAGCGAA
AAGGCGGTGCGCTACTACGACCTCCAGGGCCGTCGTGTGTTGAACCCCACCAAGGGACTCTTCATCACCAACACGGGCAA
GAAGGTAATCAAGTAA
>igc_K01186_MH0389_GL0102556_386343_unknown_Lipid_Metabolism
ATGCAATTGGGGATTTTAGTCCATGCACAAACAAATACAACAACAGACATTTACCAAAAAAGTCAGGACGGATATGCTTG
CTTCCGTATTCCTGCTATCGTCAAAAGCAAAGCGGGAACCCTGCTTGCCTTTGCTGAAGCGCGAAAAAACAGTTGTTCCG
ATACCGGTAATATTGATTTAGTAGTGAAACGTTCCGAAGACGGAGGTAAGACTTGGAGCCGCATCATTACAGTATGGGAC
GATGGTGATAATGTATGTGGCAACCCGTCTCCTATCGTAGACCAAGAAACAGGTCGTATCATCTTGGTCAGTTGTTGGAA
TTTAGGAGAGGATCACGAAAAACAAATCATCGATAAAACAAGTAAAGACAGTCGGAGAGTATATGTTCTTTATTCCGATA
ACGATGGCAAAAGTTGGTCTACCCCCAAAGAAATCACATCATCTGTCAAACACCCTGATTGGACTTGGTACGCAACAGGC
CCCTGTCATGGGATCCAATTACAAGGTAAAAAGAATAAAGGACGGTTAGTAGTTGCCGCCAACCATATGGTGGCAGGGAC
AAAGACTTATCATTCCCAACTGATTTATTCCGATGATAAAGGCGAGACTTGGAAACTAGGAGGAATTGTCAACGAACATG
GAGGAAATGAAAGTAGTGTTGTGGAATTAAAAAATGGATACTTAATGCTAAACATGCGTAATTACAACCGGGAAGAAAGT
AAAACCCGTTCGTATGCAATCAGTAAAGATGGTGGAGAAACTGTCTCTCAAATGTCATATCTTCCTGAACTGATCGAGCC
TATTTGTCAAGGGAAATACTTGGCTACTATTTCTGCCAGATATGACGGTTCTTCACGTCTTGCGGAAGGACATCAATGGG
TCGCTTTCCCGGCTGCTGCTTTAGCTTGGCGTATCAATGAAGAATCATTCATGCAAAATGTTCATTTCCTCAGTAACCTG
AAATTGCGTGTTGGATATGGTGTCGTTGCCAGCTCAGAAGTAGACCCTTATGAGACCAAGGGTACATTGTCACAAAAACC
ATATAATTATGGTAGCGAGTCGATTTTTGGTTATGCTCCTGACAAAATGCCTAATACGATGTTAACCTGGGAAACAACAG
GTCAATGGAATGCCGGATTTGATTTCGGATTTCTCGGAAACAGACTGAACGGAACAATCGATGTTTATTTACAAAATACA
AAGGATTTGCTATTGGACAGACAATTGCCTATCGTATCAGGTTTCAATCAAATAAAATCAAACGTTGGAAAAACGCGTAA
CAAAGGGCTTGAACTTACCTTGAACTCTTTAAATATCAATAATAAGAATTTTACATGGTCTACAGACCTCATGATGTACA
CCAACAAGGAAGAAATCGTTGAATTATATAATGGCAAGGAAGATGATCCCGGAAGTTCCTGGTTTATAGGTGAAGCGATC
AACGTGTTCTACGATTACAAGAAAATAGGCATCTGGCAAGACACGCCGGAAGATCGTGCCGAAATGGAGAAGTTCAACCA
GAACGGAAGTAACTTTGCACCTGGTACTATCCGCCTGTGGGATAATGGCGATTATAAGATCACTTCGGAAGACCGTGTTA
TCCAAGGCCAGCAAAGACCTAAAGTAATATTAAGTTTAAATAACACATTCAGATATAGGGACTTCGACTTCAGTTTTTTC
TTTGAAGGCAATTTCGGAGCAATGATCAAAAACAACATCAGTTATCTGAATCAAGCACACAGGAACGGCAATGTGAAAGT
CGATTACTGGACACCGACAAATCCGACAAACGCCTTCCCACGTCCGATTGAAGGTGTCGACTATCTTCCTTATTATGAAA
CGTTGCATTATGAAAAAAGCGACTTTATCAAACTTCGTAATGTCACTTTAGGATACACCATTCCAAGTCATATTACCAAG
AAATGGGATATATCACGTTGCCGTGTCTACGTGCAGGCACAAAACTCATGGATGTGGACCAACTTCACCGGAGTGGATCC
TGAAAGCGCTCTGAATAAAGATGTTGATGGAACATACGCAGGTTACACGCGTCCAACTCCTTCAACCTGGTTAGTAGGTC
TTAATATAAGCTTTTAA
>igc_K01186_MH0390_GL0199728_5209803_unknown_unknown
TACACGGTAGGTAACAAGAAAATGAACGGCCACTGTGCCTGGAATCGGGCAGACGGTGCAATGCCCGTCATCCGTCCGGA
TATCCCGGACCGTGAGGTTTTACAAATCAACCGCTATCATGATGAACGGCTGTATAACGAATTACAAGGAGCCGTTTGGA
ATTTTCCGGCAGCGATGTATGCAGACATTCGCATCAAGCTTTGGATCGGTGGCGCGGGACTGCGTATTTCCCTGTGCGAT
CACTGGCTAAACGCCTGTGACCCCAGCGTCAGCTATCGTACCAATGCTTCTTTCACAATCACAGAGCAGGATATTCCGAA
GAACTGTTGGCGAGAGCTGCTCATTCGTTATGATGCACAGGCAGGTATTGTTCGCGTATATGATCAAAGTTTTCTGGACG
CTGCAGAAAATCTTCTGCCGGGCGGCATTCTGACGTCCGTCCGGTTTCGTCAAACGGCGCCGCTTGGAATTTCTTATCTG
CATTTGCAGACGTTGGCGGAATGTGCAGATCCGGTCGGCAGCTATATTTGGTCTATGCAGCAAATCGCG
>igc_K01186_MH0392_GL0192868_5666193_unknown_unknown
TTCAGAAGTGTTGGAGCACCGAATGAATCGTGGGATAAAAGTGTACAGCAAGCACAGATGCTTGAACTTCCTTTCAATAA
ATTATTGGTAATATTCGGTCAAAACGAAGTATCTCGACGAATAGTCATATTGGATGTTGATTGGCTTTACGAAAAAGATA
GATTTGAAAATTTTCAGTTTGGATTAACGAATGTTTCAACTCAAATGTATGTCAAGAGCAATCTCGGGGGCTTTAGGGGA
TTTTCAGGACATTGTGCGTATAATCGAACTGACGGAGCCATGCTTGTCCCGGATCCGTCGGGGAATTACAAGGAAGTGTT
GCAGATATGCAGGGTGGATGATGAAAGACTTGTATATAAGAAACAGGGGGTTGTATGGAATTTTCCGGCTACAAATAGAG
GCATAATTGAAACCGAGTTGTCGGTCATAGGAAGCGGTGTCAGAATTTCCGTTACAGATAGGTGGCTTAATCCTGCAGAT
GAATACATTAAAGAAGAAGCATAT
>igc_K01186_MH0393_GL0102703_2652928_unknown_Metabolism
ATGACATACAGAAAACTGCCAGGATTGACCTGGGACGGACAAATTTACGAAAATGACGAAATGGGCACATACGAAGCGCT
TCTTCCAACAGGCGGATATCCAACTGCCCACGCGCCGGCAATGGTTGAACTGCCAAACGGTGATCTGCTCTGCTGCTGGT
TTGCAGGTACTTACGAAGGAAGTGCAGATATCCATATCATCTGCTCTCTTCTGCCAAATGGAACTGATAAATGGCTTCCA
CCTGTCGACATTTCTGGTGATCCGACAAGAAGCGAGCAGAACCCGTCACTGTTTTACGGCCCTGACAATGCTGTATGGGC
TATGTACACTGCCCAGCTTGACCGCCAGGAAGGCAAAGACAATATGCAGTTTACTTCTGTTGTGCGCTGTCAGAAAAGTA
CCGACGGCGGACGCACCTGGGGCGAATATGAAACAATGTTCCCGGAAGAAGGTACTTTCTGCCGCCAGCCGATCCAGATT
CTTTCTAATGGACGCTGGATCTTCTCCAACTGGATCTGTACTGATTCCGAAGACGGACTCTCCGGAGATCCAAGTGCCTT
CCGTATCTCCGATGATGGCGGCAAAACATGGCGCATGGTCATGATGCCAAAGAGCAACGGACATGTGCACGCCAATGTGG
TAGAGCTTGAGCCGGGACATCTTGTGGCATTTATGAGAAACCGTGAAGCATACCGCATCCACAGAAGCGAATCCTTTGAT
TACGGCGATACATGGAGTGTTCCAAAGCCTACACCGCTTCCGAATAATAACTCAAGCATCAGCGCCATCAAGCTTCAGAG
CGGACGAATTGCCATTGCCTATAATCCAACTTGTACACCGGATCCGCAGCCTGGCAAAGCTGCATGGCCGGGACTTCGCT
GCCCGGTTGCCGTAGCCCTTTCCGAAGACGGCGGACTTACCTTCCCGATCATTCGC
>igc_K01186_MH0394_GL0005016_1514103_unknown_unknown
ATGAATGATTTTATCGGCAAAAATTATACCGTCCCTCAGCTCGATCTGAGCGTGAAACCGGAGGATACAGCGGAGAAATA
TGCTTATCTATACGAACAGACCGTGGTCGACGACAGCGAAAGTTATCTTGGCCACCCCGACTCCGTCCTGCTCAAAAACG
GCGATATTCTTACTGTATATCCCCACGGCCACGGCAAGGGCGCCGTTCTCAATAAAATAAGCGCGGACGGCGGGCGCAGC
TACACAAAAAATATAGCCTCTCCGCCCGAGTCGTGGAAAAAATCGCTCGAGACACCGACTGTCTACCGCCTCGAATTTTC
GGACGGCACGCCGGATAAACTGATTCTCATTTCCGCCAACTCCAAGTGGCCCGGAATGGACACCCCCGGCGGCTTCAACT
GCTCCGTCTCCTGCGACGAGGGCGAAACATGGAGCGAGTTTGAGACATTTTATTCGCGAGCCGACGGCTATGAGCTTATC
CCGATAGTCGCCATGGCGTCGCTGACAAGGCTCAAGGAGAACGGCAAATTTGTCGATAAATGGATGGGCTTTTTCCACGA
CGGCGATTTCTATAACTACAAAACCATCCTCAGCTTCACCCCCGATGGGCGCGTGCAGTGGAGCGAGCCGGAAAAATATT
TTGCCGCCCACAGAGATATAGAACTGCGTTCGAACATGTGCGAGGTCGAAGTCATACGAAGCGACAGGGGAGAGGGCGAC
GAGCTCTGCCTCATCTCGCGCTCGAACACGAAGAAAGAAAATTCGCTTATATCATTTTCTCGCGACGAGGGCAAAACATG
GTCGGAACCAGTCCATGCTTCTGCGGCTCTCAACGGCGAGCGCCACAAGGCGGACTATCTGAAAGACGGCAGGCTGTTTA
TAACCTTTCGCTCGATAGAGCGTGACACGGAAAAAGTGAAGTTCCATTCCGACAACGGCGACTGGTACAGCGAGGGCTGG
ATAGCGTGGATAGGCAGCTACGACGACCTGAAAAACGGCACCGAGGGCGACTATCGAATCAAGATAGCTCACACTTATCT
CGACGGTCAGACCGAGCCCGAAATAGAAGCGAACGCCGACACTGCCTATTGCGGCAATGTCGTGCTTCCCGACGGCACGG
CAGTCACCTCGTCCTACGGCCGCTTCGGCGAGAAAAACGCGGACGGCAGCGACAAGACATATATAATCTCCAAGCGCATC
AACCCGCACGACACGGATGAGTTGGTGGGATTTTTGAAACAATAA
>igc_K01186_MH0396_GL0020407_2242878_unknown_Metabolism
GTGAGTAAAACACACATTTTTATCAATTTATTTTGTCTGATGAAAGGAAAAAATATGAAACTGCTTGCAAACGAATTTAT
ACTGCCATTTGTTGAAGGAATGTCCTGCCACGCCAGCCATTTTGTTTTGCTTCGTGACGGGCGTGTGTTCTGCGTATTTT
TTTACGGCAGTGCAGAAGGAAACGGCGATGTGAGGATATTCGGTTCTTTCCGGGAGCGTGACTGCTCATGGAGCGAGCCT
TTTGCAATAAGCGAGGATGACGGAATTGCGCACTGGAATCCAGTTCTGTTTGAACGGAAGGATGGAGCGTATATGCTTTT
TTACAAGGTCGGAAAGACAACCTCCGATTGGAAGACGCTTTGCCGAGTTTCAACCGATGACTGCCGGACATGGTCTGACT
CCTATGAGATGGTTCAGGGGGATGTGAGCGGCGGTCGCGGACCGGTTCGCAATAAAGCGATCTATCTTCCGGACGGCAGT
ATATTAGCGCCGGGTTCAACCGAGGTGGGAGAGTGGAAATGCTTTTTTGACCGTTCAACTGACGGCGGACAGACATGGAG
CCGTTCCGATGATCTTTGCATCACCGATGAGCTTACCCCCAAGTATGAAGATCTTGCAGGACACGGTATTATTCAGCCTA
CCCTTTGGCTCAGTGCCGACGGCGTTCATGCTCTTATGCGCTCATCAGAGGGAAGGATTTACCGTACCGATTCGACGGAT
TATACACACTGGTGTAAGCCGTATGCAATTGATATGCCGAACAACAACAGCGGTATTGATGTTGCAAGGCTTCCTGACGG
GCGGCTGTTTTTGGCATGCAATCCGGTTGGTGAAAACTGGGGCAGCCGCACTCCGCTTTCACTATATGTTTCGCACGATA
ACGGTCTGACCTTTACATTCTATTCTCATTTGACCACAATGCGCGGTAAGTACGCATATCCTGCGCTGCGTTATGCAGAC
GGTTGTCTGCACGTGACATATACATGGAATCGCAAAACGCTTACATATATGTGCATGGGAGATATTTAA
>igc_K01186_MH0396_GL0168286_17876_unknown_Lipid_Metabolism
TTAAGAAAATATTTGGTTTTATTTTTAGCTACAACTACATTTATATCTCAGAGTATTAGTCTTACTAAAGCAGAGGAAAT
AATACCTACAATTACAACTGAAATATCTAAAGAAATAGTAAATGTTGAAAATCTTAAATTTGATGGGACTGAAGCTATTA
GTGTTGAAAATAGTAAATACATACAAGGAAAAAGTTCTGATATCATGTCACTAGACAAGGGAACAGTAACAGTTAGATAT
CGTCTAGAAGAAGTAGATTCACCAATATCATCTTTATTTTCTATATCAATACCAACTTCTGAACAATCATATGCAAGTGT
ATACATAAAACCTAAAGAAGAAAAAATTGGGATAGAGTTTAAAAATCTTCCTAATAGTAAAACAGTAGAATTTAAACTTC
CTAATTATGTAGATATAAATAATAAGAATTGGCATACTATAAGTTATATATTTACAGGAAGTAAGATAAATTTTTATATT
GATTGTCAAAAAATAGGAGAAACCAATTTTAGTGGTATGTATAGTGATTTATCATGGAAGGGAGATTATCCTACTTTAAC
TATTGGGGGATTACAAAGAAAGTATGTTTCTCAAAATAAAATAGAGTCTTTCTTATGGCCACTTAAAGGTACTGTTGATT
TATTAGAGATTACAGATAAAGTATCATCTGAAGAAGATATAAAAAAAATACATGATGTAACTACCGAAAAAAATAATCAA
AATAAAAGCTATATTTGGGAACAAAATGAAGATGATATTTTTTATTATAGAATACCTTCATTAGTTAAAGCAAGTAATGG
AAATTTAGTTATTGCTGCTGATGCAAGAAAAAAGCATTATAATGACTGGGGAGATATTAAAACTGTAGTAAAGACTAGCA
ATAATGATGGGGAAACATGGAGTAAAAGTACTACCGTTGTAGATACTGCTACTCAACCATATTATACAACTGAAACTATT
GGTAGTGCGTCAGATACTACTTCATCTATGGCAATAGACCCTTCGCTTTTAGCAACATCAAATAATGAAGTTTATATGCT
TGTTGATGTTATGCCAGAAAGTAGAGGAAATTGGTTCAATTGGGGAAAGAATGATAAGGGATATTTAAGTGGAGCTTATA
ATTCACAATTAGGAACTGGATATATAACTGTTGATGGAACTAAATGCTTAAAATTATTTGATAAAGATAATAATGAGTAT
TATGTGAGAAAAGAAAATAATCAAGGTGTTGTATATAAGATTACAGAAAAAAATGAAGATGGTTCTGTAAAAGCATATCA
AGCAACTAATTATACTGTTAGTTATGGAACTGCAGATAATAATTATAGTGATTATGGAGATTTATATAAAGATGGTATAA
GTGCTGGAAATATTTATTTGACAAATGACTCAAAAGATCCAGCTGGACAAAATGGAGTGCCTATACATCAAGAGAATTCT
AAAAAAGGTGAGTTAAGAGTTCTTATAACTAATTATTTATGGTTATTCAAGAGTACTGATGGCGGTACAAGTTGGTCAGC
TCCAACTGACATTACACCAAGTGTAAAAGAAGAATGGATGAGATTTATTGGTGCAGGAGCAGGAATTGGTAATGAGATTA
CTAAGGAAGATGGATCAAAAAGATTAATTTTCCCTATTTATTACACAAATAAGAATGGAGAAGGAATTGGATTGCAAAGT
AGTGCTATTATTTATAGTGATGACAATGGTTTAACATGGAGTCGTTCAGAATCTGCCAATGATGGTCGTGTAGTAAATGG
TAAAGTAATTCACTCTCAAACAGCTAGTTCTACAGATTATGATATTAGTGAAAATCAAGTTATTCAATTAAAAAGTGGAA
CTTTACTTCAATTTATGCGTACTACTTCTGCTGACCAAAAAGTACGTATAGCAAAAAGCACAGATTATGGATTAACCTGG
AAAGATGAGTTTATTGATAGTGGTTTAAGAGATATTGGTTGTCAATTATCTGTTATTACAACTGAATTCCATGATAAAGA
ATATGTTATATTTACTAATCCAGCTGGGGACGGACCAAGTAAGTCAGCAGCTAGATATAGAGGTGTGCTAAGAATTGGAG
AAGTACAAGCTGATGATTCTATTAAATGGTTGACTTCTAATGTTATTGAACCAGGTAGATTTGCATATTCTAGTATTATT
GATTTAGGAAATGGTAATATTGGTGTAGCATATGAAGATCAGGGACATATTTCTTATTTAACATATAATATTGCTAAATT
ATTAGAAGCTAATCATCAAGATGCAAATTGTGCTATTGAAGAAGTAAAAAGAATTGATGGAAAAGAAGACTTAGCTATTG
GTGATGAAATATTAATTCAAGTAAAAATGAATCAAAAATTAATTATGACTGGTACACGTGAATTAGATATTAAAATTGGA
AATACAAGTGAAAAAGCAAAATATGTTTCAGGAACAGGAACTGATACATTTATATTTAGCTATACAGTGAAAACAGGTAA
CTCTGGAGATTTAATGGTAATAGGTTTATCAAGTGATTCAATTACACAAAATAAATATTTATGGAATTTATCTGTGCCAG
TAGATGCTTACAATTTAGGTATTATTGGTGAAATAACTTCAAATAGAGAATTAAATCATATTTTTAATGGAGATTTCAGT
AAAAATTCTCATTGGGTAGGTAAAACTTATAAAGCTTCAGCTAATAAGGTAGATGGAGATAATTATTATGGTAGCATTGA
AAAAGGAACTTCTGATGATTATTTAGTTCAATTTGTTGATGTTGAACCAGGAAAAAGTTATAAGTTAACTGCGAATGTAA
AGGTTGATTCTGAATCTGATAACGTGCAAGGAGTATTTTTAGCTGTAAAATATGCATTAAACCAAAACTTTAAACAAATA
GAACTTAAAAAGACTAATGGATGGGAAACATATGAAATTGAATTTACACCTGAAGAAGGAAGGAAACAAGTAGTTGTAGG
ACTAATTAAGTATGCAGAAAATAATAATAGAAGTGAGTGTAGTAATGTAGCTGTAAGTATTGATGATGTTTTTGTTACTG
AAGATAAAATTTCTGATATTAAAGTTAAATGGATTGATGATTTTAATGGAAATACTCTAGATCAAAATATTTGGGGTTAT
GAATTAGGACGTATTAGAGGTAATGAGCAACAACATTACGTAAATAGTGAAGAAAATGTCTTTGTAAAGGATGGAAATCT
AACATTAAAAGTTACTGAACGTCCTGAAAAATATAAATATACTAATCCAACAACAAATAATCCTAGACAAATAATTTATA
ATTCTGGAAGTGTAAGAACTATAGGGCAAAAAGAATTTTTATATGGTAGAATTGAAATGCGTGCTAAACTTCCTAAAGGG
AAAGGGGCTTTTCCAGCATTCTGGACATTAGGTGCAGATTTCTCATTAGATGGTTTAATTGATGGTAGTCAAGCTTATGG
ATGGCCATCTTGTGGTGAAATTGACATTATGGAAATGATTGGTGGACCAACTAATGAGCGTTTAGAACAAGGTGAAAAAC
CTGCTGTTAAAGATGGAGATCAACAAAGTAATAAAACTGCTTATGGAACTCCACATTTCTATTGGTCAAAGACTTCTGAT
CCTGATAAGGATGGAAGTTATGGTTTAAACTATGACAAAGCAAGTGGTGGTCATGCATCATTTAGAGAAGATCTTTCTGA
TGATTACCATATTTTCGGAATTAATTGGACAGAAACAAAAATTGAATGGTATATTGATGGTGAAATTTATAATGTTATTA
ACTTTAGTGATTTAAATGATGAACAAATGCAGGCAGCAAGATCTGCCTTTAATAGACCTCAATATATTCAATTAAATCTT
GCTACTGGTGGTAACTGGGCAGGAGATGCTGGACAATATTTATCAGAAGATAATACTCAATTTATTATTGATTGGGTGAA
ATGGTCACAAGATAGCGAACAAGAAGCTGCTGCAACTAGATATTATGCTGATATGCCTATAATTACAAGTAAATTAGATA
ATGATAATAATATTACTGTAATTCAAGGACAAAATATTATAGATAAAGATTTATTAAATTATGTTGAACTTAATGATGAT
TCAACAAATATTGAATATGAGCTTGCGTATTCTATTGATGATGAATTTATGTTTGTAAATGATGGTATAGGATCAAATAA
TACAGGGCAAACAAAAGTATCATTAATATATTCTAGTACAAGTAAAAATGGTTTAGTAAAAGAATTAAAAGATTTAAAAT
CAGGCGTGTATAATATTCATTATACAGCTATACCAAAAGATAAAAATAAAATAATATCTGGTAAAGTTTATCCAACAACT
AAGTTAGCAAGAAAAACTCTGAAATTAGTGGTTCTTCCTAAAGAATTAGTCGGAACTTCAAATAATAAATTATCTTCTGT
TATATTGCCAGATGGATGGTCATGGGAAAATGAAGATGTATTGTTAGATGTTAATAAGAATACTTATAGTGCAGTATTCT
CAAATCCATTTAATGGAAGTGAATTGCGTAAAACATTATTAACTATTCCTGTAACCGTAGAAAAAAATAATCATAAAATA
GAAAATAATATTTTAGTAGAAACTTCTTTATCTCAAGAAATTAGTAATAATGTTTCACAAGAAACTTTAACTAAAGTTAA
GACTGAAGTTGAGAATTTAGTTGAAGATATCCTTTCAGGAAAAAGAACTACACAAATTGATGAAAATATTCAAGAGCAAA
TAAAAGAAGCTATTAAATCTAATGAAACAGTAGTATCTAAAATTATTATTAGTTCACAAGAAAAAAATAATGTTTCTCAA
TCAGATATTAATGAAATTGATTCTATTTTAGAAGATGATGAAAAAGTTTATTGTTATTTAGATATAAAAATTGAAATTAG
TATAGGTAATAAAGTTATCGGAACAGTAAATAATCTTTCAGATAACATAGAATTAACTATTAATATTCCAACAGATATTC
AAAATAAGGGAGAATTCTATATAGGAAGAGTTCATAATGGAAAAGCTGAAAAACTTAATACTAAGAGAGATGGTAATACT
TTAACATTTACAACAGATTGCTTTTCTACATATGCATTAGTATATACTGAAAATAGTTTTATAAATATAGATAGTAATAT
AAAAAATAAAAATACAACTTCTAAGATTAATATTAATACTGGAGATAATCTAATAATTTCATCCTATGTATTATTAGCAT
TATGTTCGATTTGTGGTGTTATTATTTTGAAGAGAAAAAGTGTAAGCATCGTAAGCGTCAAAAAATCGACGCGTAGCAAT
TAA
>igc_K01186_MH0397_GL0085296_4485579_Phascolarctobacterium_Metabolism
AAGCCTTTGCGCTTGGCGAGCGGACGTATTCTTGCCGGTGCTTCTACCGAACACGGTATCTGGAAGGCCTTTGCCGATAT
CAGTGATGATGACGGCGCAAGCTGGCATAAATCCTCTGTAGTGCAGATTGATGGCCTGCAATATCAGGCAGGCGAAAAGA
CTGCCGACAGTAATATTGCTGTAAGCCAGCAGTCCTTTTACGGACGCGGCGTAATCCAGCCGAGCCTGTGGCAGAGTGCG
GACGGCAGTGTGCATATGCTGCTACGCAGCAGCGAGGGCTTTGTTTATCGCAGCGATTCCGCGGATGACGGCGCAACCTG
GTGCAGTGCCTACGCTTTGAGCCTGCCGAACAATAACAGCGGTCTTGACCTGGTGCGTACTGCCGGTGGCGTGCTCTATT
TGGTGTGCAATCCTGTTGCTGCCAACTGGGGTCAGCGTTCTCCCTTAAGCCTGTTCAAATCAACAGATGACGGTGCGAGC
TGGCAAAAGCTGTTTGACCTGGAAACAGAGCCTGCGGAATTTTCCTATCCGGCGATTATTGCTGAAGGGGAAAATATTAT
TATCACTTACACCTATAAGCGTTGCAATATTGCTTGTGTAAGATTGAGCGCGGATGAACTTGTTACCCTTTAA
>igc_K01186_MH0397_GL0100170_654020_Parabacteroides_Lipid_Metabolism
GAAACGACTTTCCACTGGTTCGGGATTATCGGAATCGCGTATAGTCTGGTTTCCTGTAAATGTCATTATCTTTGGAAATC
CTATTTTATAATAACCCAATCAACAAAAAACATCATGAGAAAAATCTTTCTTTACTTCAGCCTCCTTCTCTTCATGCAAA
CAGCCTTTGCCTCCGACAGCTTGTTTGTCAGAAAGCCGCAGATCCCGATACTGATTGACCGGACAGACAATATCCTGGTG
GAAATGCGTGTACAGGCACACAAAGGGGATGTACTCAACAAGCTTTCCCTGCAATTCAAAGAAGGAATCGACTTAAACGA
CATAAAGGCTCTACGCTTTTTCTATAGCGGAACGGAGGCGACCTCCCGGCAGGGAAAGCATTACCGTCCGGTTTCCTACA
TTTCCAGCCACGCAGAAGGCAAGACAAAGGCTGCTAATCCTGCCTACTCCATCAAGCAGAGCGAAGTAACTGATATCGCC
AATGTCGTGACCTTCACCAGTAACCAGCCGATGGTGGAAGGAGTCAACTACTATTGGATCAGTATCGAGATGAAACCGGA
GGCTTCCCTGTTAACGACCTTTACTGTCCAGATGCCGATGGCTGAAATCAATAATATGCCGGCGACAATTGTCTGGGACG
GCAAATCAGATGTCCGCCGCATGGGAATCGGTGTCCGCCACGCCGGTGACGACGGGGCTTCGGCCTACCGTATTCCGGGG
CTGGTAACGACCAACAACGGGACGCTTCTGGGCGTGTACGATATCCGCTACAACAGCAGTGTGGACCTGCAGGAAATGGT
CGATATAGGGGTAAGCCGCAGCACCGACAAAGGACAGACCTGGGAACCGATGCGTGTTGCGATGACGTTCGGCGAAACGG
GCGGCCTGCCTCACGCACAGAACGGTGTGGGAGACCCGTCTATCCTGGTGGATGAAAAGACAAATACGATCTGGATCGTT
GCTGCCTGGACACATGGCATGGGGAACGGACGCGCCTGGTGGAATTCCATGCCGGGTATGTCGGCCGACAGCACCGCCCA
GCTGATGCTCGTCAAAAGCGAAGACGACGGCAAGACCTGGAGCCAGCCGATCAACATCACCCCGCAGGTGAAAGATCCTT
CCTGGTACTTCCTGTTGCAAGGACCGGGCCGGGGCATCACGATGAAAGACGGGACGTTGGTTTTCCCGATCCAGTTCATC
GACTCCACCCGTATACCGAACGCCGGTATCATGTACAGCAAAGACCGGGGAACCACCTGGCATCTGCATAATCTGGCACG
TACGAACACGACCGAGGCGCAGGTAGCCGAGATCGAACCGGGTGTCCTGATGCTGAACATGCGTGACAACCGGGGAGGCA
GCCGCGCCGTGGCCACCACCCGCGATTTGGGCAAGACCTGGTATGAACATCCGTCCAGCCGCAGTGCCCTGCAGGAACCG
GTTTGTATGGCAAGCCTCATCCACGTGGACGCTAAAGACAACATCACGGGGAAAGACCTGCTGATCTTCTCCAACCCGAA
CACGACGAAGGGACGTAACCATATTACCATAAAAGTAAGTACCGACGGAGGCATGACCTGGCCGCTTTCCAACCAAGTGA
CACTGGACGAAGACGAAAGCTGGGGTTATTCTTGCTTGTCCATGATCGACAAGGAGACAGTCGGCATCTTCTACGAATCG
AGCGTCGCCCATATGACTTTTCAAGCTGTCAAACTGACCGATCTGGTCAAGTAG
>igc_K01186_MH0398_GL0013302_819082_unknown_Lipid_Metabolism
ATGTTGTACAAATTATGGCTTACGGTTTCGCTTACCCTCCTGACAACAATAGCGAAAGCAGGAGACATCAATGTCAGCCA
AGGTTACCAAACTACAGGACTGGGCAATAAGAACGCCGTACTCTTGAAAGTGTCCGTCTCAGGAGCATACGCGAAAGCCT
GCCCCGATCAGATAAGTATCACCCTAAAAGGTAACACGCTCGCCAATATCGACTCGGTTCATCTCTACAAATCATACTAC
ACCAACTTTCCAGCCGATCCTCAGCCCATCAGGTTGGCAAGCATCAAGCCTCAAAGGAAGACGCTCGATCTGCTCACGGC
AACAAACAAGACGCAGCGGGACGAAACGACTGCTCCCAACAAACCCTATTTCCTGTATATCACGGTCGATGTGAAAAGGA
AGGCTACAGTCGGCGACTCTCTCGATGCACGAATAGACAACATTCTGTTGAATGGCAAGCAGGCAACGGGCTTCGACAAG
GATCCTCAATACGCACAAAAGATCTATTCCGTCCAACGATTCTTAGGAATGCCCGACACCTATGACAGCCATTATTATCG
CATCCCCGCAATGGTTGTAGCCAAGGATGGCAGTGTCGTCACCGCCTTTGACAAACGGTTCGACGACTTAGGCGATGCCG
GTTCCCATCGCATTGATCTTGTCGTCCGGCGCTCTACCGACAAGGGTATCACATGGAGCGAACCTTTAACCATAGCGCAA
GGCAAGGGAAAGGGGTCTTTTGATTTCGGATTTGGTGACCCCGCACTCGTAGTGACTGCCAAAGGCCGAATCATCTGCCT
CTCCTGTGCAGGCAACAAGAATTTCTGGAACGGACAGGCTGATGTAGCCATGATGTACAGTGACGACAATGGAAAGACTT
GGTCGGCACCTATCGACCTCGTACACCAGCGGCTTGAGAACGCTGTGGACACCATGCGCAATGCCCTGCATCCTTATGGG
TTCTTTGTCACATCCGGACGTGGCATCTGCACAACGGACGGAACAGTCATGTTCGCTTGCAACTACAAGAACGCCAAAGG
CATCATCCGGGAATATGTACTCTACTCAAAGGACGAAGGCGAACATTGGACACTCGACAATCATATTGCCTATCTCGGAG
CTGATGAGTCAAAGCTCCTGCAACGAAATGACGGAAGCATCATGATATCTGTCCGACAGCAAGGAGCGCGCGGATTCAAC
CGGACCGAGGGCAACACGCTCGAATGGGCGACGCAGTACCAAGACAAACAACTCTCCGGAGCTGCCTGCAACGCAGACAT
CCTTTATTATTCCAGAAAGACCAATAAGGAAAAGGACATTATGCTCCACACCCTTCCCGTTACCATACCTTCATTGCAGC
GCGCTGACCTGCGCCTCTTTGCCAGCTTGGATGAAGGCAGAACCTGGAAAAGCATCTATCAGCTTCAGGCCGGTGCCGCT
TCCTACTCGACCATGGAGAAGTTGAAGGATGGCAGTCTGGCAATCTTCTTCGAAGATGAGAGCAACGGCATTAACAACTG
GACAATGAACTACATTGTCATCAATAAGAATCAGCTCAAGGAGCTAATCAAGGCAGCCGAATAA
>igc_K01186_MH0399_GL0208571_1448025_unknown_Lipid_Metabolism
GCTGATGAAAACAACGGCGGCACAGCCTTCAGAATTCCGGCTTTAATTAATGCAAACGGTACCTTGATTGCCGCAGTTGA
CAAAGCATCAACAGGTGCCGATTGGGGTTTTATCGAATTGGCCGTAAGAACAAGCAAGGACGGCGGCAAGACTTGGGATA
AGATTAAAACAATCGCAACCCCTCCTGCAAGAGTTATAAGTACAAGTATTGATAACATAGCAACCGCTTTTTATATCGAC
CCGTGTCTTGCTCTTGCACCTAACGGAGATGTTATTCTTCTTGCTACATATTTTCCGGAATCAAAAGGTATTCACGATAA
GAAACTCCTTGATAAAGGAAAGACAGCATACGCTAATTTCGACGGCGAAACAGTACCGCTCATTTATGACAGAGACGGAA
ATTATTACTATGTTCTTAAAAACGGCAATGTAATAGACAGCCATAAAGCTTCAACAGATTACAAAGTTAATTTTACCGAC
GGCGAATTATATAAAAACGATGAATATGTAGGTAATATTTTCTTAAACGGTGCTAAAGGCAAAGGAGACGAAAATAACGC
AACCACTTACGGTGCTCCCCTTAAGGCTGTTAAAAGAAGTTATGTTTTTATGCTGAAAAGCAGCGACAACGGCGAAACTT
GGTCAAAGCCTGTTGATGTAACCGGAATGATTATCAATCAAAGTACTGACGGCGTATTTCTCGGTGTTGCACCCGGTAAT
GCACTCACAACAAAGAGTGGCAGAATAATCTTCCCTCTTTATACATTGAACGGTTCTGTTTGCGTTTATTCAGACGATAA
CGGCAACACTTGGAGAAGAAACAACAAAGTTCCGTTTACTCCGAATATTGATGAATGGACTCTTGCTCAGGGAGCAAATG
ATAATCTCTATGCTTTTTCAAGAGCAAAGAAATACGGCAATACTCCTGTTGCAGTATCTTTTGACAATGGATTGGTTTGG
AGCAAGGAAAAGAAGGCTAAGATTAAATCTCCGAAATGTCAAAAGAACTGTCTTATTGACGGTAATACAATTTATCTTTC
CCATCCGTCGGGTAAAAAGAGAGAAAACGGCGTTATCTCCGTCGGTGAGTTTACCTATAATAAAAAAGGCAAACTCAAAG
GTATTAAATGGAGCAAGAACGATATGAAGATTAATGACGGCTTTTTTGCTTACAGTTGCATGACAAAGGTTAATGAAAGC
ACTGTCGGAATTCTTTACGAGGATCAACCGAGTTCTCATATCGTATTTGAAACGATAAAAGTAAAATAA
>igc_K01186_MH0400_GL0032192_1247231_unknown_Lipid_Metabolism
ATGCGAAAAAGATATTTCTTTATTCCTTTAATTATAGTCGTTATAATTACGGGAGTTTTGGTTTGGGCTTGCAAACATCC
TTTTGGAGACGGTCTCTCTTTTATCGGTATCAATAATCAAGGAGGCGGGACTGGTTATCTAAACGAAACTGGCGGACCTG
GGTATAAAGGGGAGATAGGTAAAGATGTAACCAATACCTTTATTAAACCTACTCAAGTTGAGGTATTTCCTTATACTTTG
GCAGGAAATTATTATAGAATACCGACTTTGATGCAGCTTACAAACGGAGATTTGCTCGCCTTTGCCGATAAAAGAAAAGG
AACTATAGGAGATTTGCCTAATAGTATAGAAGTTGTTATGAAAAAAAGCACGAATAACGGTGAGACTTGGAGTCAGGAAA
AAAGAATTACTCCCGAAAGCAAATCCAAAACGGACGGTCATGGAGATGCGGGATTTATTTTGGATAGAAAAAGAGGAAAT
ATCGTTGGCGTTGTGGCTTCCGATAACGGTTTTTTAGCGTCTACTCACGATAAGCCGATAAGAATTAAAATAATAAAGAG
TGTAGATAACGGCAAGACTTGGAGCGAACCTGTGGATATAACTCCTCAAATTTACGGCGCTCAATGTAAAGACCCTACTC
GAAAGAATTGGCAGGCGGCGTTTGCAGCTTCTGGAAACGGAGTTCAGCTTAGAAACGGCAGAATGCTATTCGTTTTAGCC
GTTAGGGAAGCTAAAGAGAATTTTGCTAAAAATTATGTAATGTATTCGGATGACGGAGGCGACAATTGGAAGGTTTCAAA
AAATGCTCCTCAAAGTTCTTCAGGTGGCGATGAGGCAAAAATAGTGGAACTTAACGATGGAAGTTTAATAATGGCTATAC
GACCGAAGGATATTTATCAAAGGAGATTGGCAAAATCTACCGATAACGGCGAGACTTGGGGACCAGCGGAACACCGAAAA
GATTTGCCTTCTTCGGCTTCAAACGGCGATATAATATATTATACTTCCACCTTAAACGGCTTTGATAAAAATAGAATAAT
TACTATGTTTGATAGCAGACCTTGGAGCGGAGCTGGTGGCGGATATCCTGGCAATCCAGTATTGTATTGGAGTTATGACG
AGGGAAAGACTTGGAAAGGTAAGCAGATGCATAGCGGTAATGCGGGATATTCTTCATTAGCCATACTTAAAGACGGAAGT
ATCGGTATATTAGCCGAAATAGGAGGCTCTTGGGCTGGTCCTATAAAATTTATGCGAGTAAATATGAAATACCTTACGAG
TAATGCGGATAAAGGTCCGTTTAATACTAATCAGACGGCTACGAATAATAATAGCAAAGTAAAATAA
>igc_K01186_MH0402_GL0041183_1161463_unknown_Lipid_Metabolism
ATGAAATATAAGACTATACTTTTACTGTCCTTGTTTGCCTTCACTGTTTCGGCATGTCAGAGTTACACAGACAAGTTGGC
AGTGGACATCCGCCAACCTGTATATCCGGTACTGGCATTGAAGGAGTATAATCCGGTATTGTGCCTGCACCTGATTCAGA
ATGGCGATTCCGCTTACCGGTTGGAAAAGATGGAGTTTACGCTGGAGGGAAGCACTTGCCCTGAAGATGTGGTTTCCGCT
TCCTTGTTTTTAGATGAGTCCCGTGAACATGTCTGTGCCGATGCACGACCGGCGAATAAGAGGATTTCCTTTAACATAGA
CCGGCAGGTGGACAAGGATACATTGACATGTTGGGTGACACTCAGACTCAAGGATGACGCAGCACAAGCTACAAACAAGA
TACAGATTTCATGCAGTAGAATCAAAACTGATTGGGGGCTGGTAGATATCAGCCAATTGCCGATTGCAAAGCCACTCCGT
ACAGGAGTGGCTCTCCGGCAGTCGGGGCAGGATGGCGTACATACTTCGCGTATCCCGGGATTGGTCACATCAACGAAGGG
TACATTGCTGGCTCTCTATGATGCCCGCAATGAAAGGGATGATGATTTGCAGGGGGATATAGACATTGCCATAAACCGCA
GTGAAGACGGAGGACGTACCTGGCAACCCATGCAGAAAGTTCTGGACATGGGAGAGTGGGGCGGACTTCCTCAAAAATAC
AATGGGGTGAGTGATGGCTGTATCTTGTCGGACGAATCTACCGGGACTTTGTATGCCGTGGGATTGTGGATGCATGGAGT
ACTGGATCCCAAGACAGGCAAATGGATAGAGAATCTTACCGATACCTCGACCGTATGGAATCACCAGTGGCGTGCACATG
GTTCCCAGCCGGGATATGGTGTTAAACAAAGTTCGCAATTTCTGATAAGTAAGAGCACCGATGACGGACTTACCTGGAGT
GAACCGCGCAACATTACCCGCCAAGTAAAAAAGGAGAAATGGTGGCTGCTTGCACCGGGTCCCGGTCGCGGCATCACAAT
GGAAGACGGGACATTGGTCTTTCCGGTAGAAGGTCGGAACGAGACCGGACTTCAGTTCTCTACCATTATTTGGAGTAAAG
ACCGGGGGGAAAACTGGACTGTAGGCGAACCAGCTTACTACAATACCAACGAATGCCAAGTGGTGGAACTTTCGGATCAC
TCCTTGATGCTGAACATGCGCGAACGGAGCAACCGGGGACGTCAGGATGGAAACGGGCGTGCCATAACGGTTACCACCGA
TTTGGGTAAGACATGGGTCGAACACCCCACCTCACGCAAAGCCCTCATTGAACCGGCTTGTCAGGCATCCCTTTTGCGGC
ATGATTATGAAGAGGAGGGGACG
>igc_K01186_MH0402_GL0119818_3076410_unknown_Metabolism
GCCGGCGGCAGTTCGACCGTTACGCCCCCGAAAACGGACAATACACCCGTCGAGGTCGAAACCGACCCCAAGAAGATTAT
CGTCTCGGCAGAAAAAGAGTGGATATTCACCGAGAAAATTACCGATTCCTGCCACGCTTCAACGGTTCTGCCCCTCGATG
ACGGCTCCGTTATCGCAGCGTGGTTCGGCGGTTCTTCCGAGAAGAAGAGCGATGTTAAGATCTACACCTCGGTTCGCACC
GAAGAGGATGGCTGGAGCGATCCCATCGTTGTTTCCGCGGCTGATGACATAGCTCACTGGAACCCCGTTCTGTTCCAGAA
GGAGGACGGCACCGTCATTCTTTACTTCAAGGTCGGCAAGGATACCGATTATTGGCAGACCTATTATGCAACCTCGACCG
ACGGCAGAAGCTGGAGCACTCCCAGAGAGCTTGTCCCCGGCGACAACAGCGGCGGCAGAGGTCCCGTCAAGAACAAGCCC
ATAAGACTTAAAGACGGCACTGTTCTTGCACCCGCTTCGACCGAGATTGACGACAAATACAGATGCTTCGTTGATATCTC
CAATGACGACGGCGAGACTTGGACCAAGACAGCAGAAATCGATTCTAAATACTGCACATGGTTCAAGGTTCCGATGATTC
AGCCCACCCTTTGGCAGTCCGCTGACGGCTCTGTCCATATGTTCACAAGAACAAAGGTCGGCAAGATCTATCGCAGCGAT
TCCTATGATAACGGCAAGACCTGGTGCCGCGCTTATGCCACCAAGCTTCCCAACAACAACAGCGGTATAGATCTTGACAC
CGATGACAGCGGTAGGATATTCCTAGCCTACAATCCCGTAGGTATCCCCGGCATC
>igc_K01186_MH0403_GL0179722_5603208_unknown_Metabolism
TCTGCAGTAGCTATCAAAAATCTGCACTACTGTCAGGGAGAAAAAACATCGGAAAGCGATATTGCCGTCAGCCAGCAATC
CTTTTACGGCCGCGGCGTGATTCAGCCCAGCCTGTGGCAGAGCGGCGACGGCAGCGTGCATATGCTGTTGCGCAGCAGCG
AGGGCCTTATTTACCGCAGCGATAGCAGCGACGGCGGAGAAACCTGGAGCGAAGCTTACGCCACGGAGCTGCCCAATAAT
AACAGCGGCCTGGATTTAGTGCGCACGGAGCGCGGCGTCTTGTTCTTGGTCTGCAATCCTGTGGCAGCCAACTGGGGTCT
GCGTTCTCCCCTGAGCTTGTTCAAGTCGGACGACGACGGCGGCAGCTGGCGCAGGGTTCTGAATTTAGAAACGGAGCCTG
CGGAATTTTCCTACCCGGCGATTATCGCTCAGGGCGATACGCTTTATATTACCTATACCTGGAAGCGGCAGAATATTGCC
TGCGTCCAGCTCGACAGCGTTAATTTATAA
>igc_K01186_MH0406_GL0012726_705856_unknown_unknown
ATGAACCGGTATCTTCAAAAAATGGAACGGTCAATTGATGAAAAGATGCACCAAGTTTTGGAAAAAGTGCATTTGCCGCA
GCAGGTAGCGATTCCTTGCGGTGGTGTGCGCCCGGCGCTTTGTGTGACAGAACAGGGGGAGATCCGTTGTTACGGGCTGG
TAGACGGCGGTCGTGCACCGGGGTATCTCAGTGGTATCGACGGGGGCATGTCGTTTAAGGAATATTATGTGCACAATTCC
AAAAAACAGGATGTGTTGGGAGCTGCCGCTTATTTTGCATACAACGCCGATGGTACATTTGCACAAGATGACGCCAAGGA
CGATGAGGAATCGGAACATGGAGGAAGATATTTTCGTTTCGAGGGGACCCCTTCCGGTACGGTTTGCCGTTACAGTGACA
TTGGCATGAATGATACGGATTATCACACCGCGCAGATATGCGATACTTGTTATCATGTGGACATGTTGCCGCGCGTGACA
AAAAACGGACGAATTTACGCAGCAGGCTGGCGACGTGTCGGAGAAAGCAACGAAACAGCATTTTTCTTTTCTGACGATGG
CGGTATGCATTTTACCACCGTGGTATTGCCGTCACTTCCCGCATTTCCCGCTGTGTATCCGGATCGTGTGCAGCGTCCGT
TGCCAAAAGGCACCTGCCCGACGGTCATTGAACGGTTAGACGGCAGTATGTGGATGCTGGTTGCGACAAGTGATTCTTAT
CTTTGGGAGTATGTTTCCATCGACGGTGGCAATCATTGGGAAAAGCCGCGTCGCACAACACTGCATGGTTCTTATACGGG
CGCATATTTGCTGCGTATGCAGGATGACCGTTTGCTGCTTTTTTGGAACAATACGGATCCCATGCCTACCTGCGTTGGGG
TGGATACCTCTTTGACCAATCGTGACGCATGTCACTGTGCCGTTTCTGTGGATGAGGGAAAAAATTGGATTGGACAGCGT
GAGTTGTTTTTGCCGGCTTGTCGTACCTACGCAGATGGCATGTTGCGCTGTGGAAATGGCGTTTCGGATTTTGAGGCATT
GGAAATGCCGGATGGAAATGTATTGGTACATGTTGGCACGACGCCTGACACCGAGCGTTTGATTTTGTTCTGTGTGGATT
ATTTGAACGATGCGGGACGTGTGGAAGACTTTTTGGATGGGGTATATTATTTTTCCACACAATCATATTTTCGTGCTAAC
GGCAGCAAAGGATTTAATCGTATTCCCGGGCCGGTTGCCGTACAGGATCCGCAGACGGTTCCCAAAGAACGAGACAAACG
CGAGGTATTGCACATTTATCGTTATGCCGATGATCGGCTGTTGAGTGAACAAATGGGTGCGGTACAAAATTTTCCCGCAT
GGGAAATGGGAGAGATTACATTGGAGGTGATGCTCTCCGGTGCACCGCTACGCGTTTCTTTGTGTGATCATTGGATCAAT
CCTTCTGATCCATGTGTGGAAGAGAAGAGCGTTTTTTCCTTTACGATGGACTATTTGGATACCTGGCGCACGCCGGATGT
TTGGGCAACCTATAAAATTGCATATAGCTTGAAACACCAAAAAGCGGTGGTTATTCGCGTGGATATGTCGGAAGAAGATT
ATCTGCCGGATCGATTGTTGCACAATGTGTTGTTCAGCGTTCATCCCAACCATCGCATTTCCCCCTTGCCACGCACTCTG
TCT
>igc_K01186_MH0406_GL0054081_16467_unknown_Lipid_Metabolism
ATGAAAACAAAAACAGTAAATTTTAAAACCAAAAAACTGCTTGCGTTTTTAATGGCGCTCGTTATGGCGCTGACCTCATT
CCCGTTGATGGCATTTGCAACGGACGAGAGCGGTTCAGAGCCTGTTCCCGGCACCAGCCAGAGCAGTCCCTTCGTCTCGG
GTCAGCCGTCGGACTATTATCGTATTCCGAACCTGATTACTCTGGATGACGGTACCCTTATTGCGCAGGCGGATGCCCGC
TGGACAGCGGATGTTGCCGACGGCGGCGGTAATGACAGCATTGTTGCCCGTTCTACGGACGGCGGCGCAACCTGGAATTA
TCAGATGCTTACATATTATCCTGATAACGGCAACCAGTTCAACCGCAGTTCGACCAGTATCTGCGATTCCGCGCTTGCCA
CGGACGGCAAAACGGTCTATACGCTGAGCACGTTCTTCCCGGCAGGCTATTCCATTAATATCACAAGTGCCAATTATCGC
CCGGTAGGCGACAAGGCATTTGATGACAGCGGCCGTCTTCTTCTGAGCAGAACGGGTGAGTCGGGATACAACTATTATCT
TGGCGAATTCAATCAGGACGGCGCGGACGGCAGAGCGCAGATCATGCGTGCGGACGGAACAGCCGTAGAAGGTTACACGG
TTGACCATGATTTTTACCTTTATAATAACGGCGCAAAGAGCGGTACACTGTTCTACAGTGACTGTGAGTTCCAGACTGTA
AAAACGACTTTCCTTGTTTTCAGATCTTCTTCTGACGGAGGTCAGACTTGGACAGATATGAAACTTGTGAATGTTAAGAA
TTCAGGCGAACAGTTCTGCGGCGTCGGCCCCGGCAGAGGTGTTGTAACTTCGGACGGAACGATCATTTTCGGCGTTTATT
CCTGGAACGGTACAAGCGGCTCTCAGGCTTCTTCTTTCATTTATTCCGATGATAACGGTCAGTCTTGGAAAAGAACAGAG
AGTCTTCCCGACCTCAAGTACTGGATAGATTATACGTTTTCTTGGAACGGCACAAGTGAGTGCCAGCCTGTTGAGTTGGA
CGACGGCACGATCCGCCTTTTCTGCAGAACTGCAAGAAGAAGAATGGTTTATGCCGATGCGAAGAAAGACGCTGACGGAA
ACTATTATTGGATAAACGCTGATGCTGACGGCGGCGGTCCGATCCACCTTGACTCTGTGTTTAACGGCCAGAACTTTGAT
ATTACGGAAAATAACCAGTATTCGGTTATCAAATATTCTAAAAAAGTGCTTTGGGACGGTAACTATTATACAATGCTTAT
CGCTTCCCATGCCAATGACGGCAGCGACAGAAACAAAGGTACGCTTACGTTCCTGCTTCTTAATACCAACAATGATATCG
TAAATGCCGTTCAGCAGCAGATCACTACGGGCGGATTCGCCTATTCCTGCCTTACTGAACTTCCGAACGGCAACATCGCG
CTGCTTTATGAGGATAACAACGATTTCTCAACTCTGCGTTATGTTGAATTCACAGATATGGAGGAATTGTCAAGCTTCAG
AATCCCCGATCTGCAGAGGACTTATAATATTAACCTTGTAAAGCGTGATACGCAGACCTATACTGCGGACACCAATGAGT
TTACAAATTCAAATCCCGATGCGGTTTCGGTTGAATTTACAGATAATTACAGCTCAACTGCGCAGATGGGCAGCGACGCG
AACTTTGACGGTCAGCAGATTCCGCTTACGGACGCACTGTATACCTTTACGCAGACCCCTGAGGGTCAGTGGTATGTAAG
CAGCATGGGTGTTCATCTCACCATTGACACTCCCGGTCAGCCTTCCACGAAGGACAGGGCTCCGATTACGATTAATAGGA
TCGGAGATACGGACACATACTTCCAGTTTGTTGACGACCGCGGCGAAGCGCTCTATATGTGGCGTGACGGCGAAAAGATC
TATCAGTTCGACCAGGCTATGGATTATCGGCCCGGTGAAGGCGATCATGCCGGCACGATATTCAAAGTATTCAGACCATG
CGAAATCGGCGAAGAGAGCTCCGTCAACGATCCCGTTCCGGGATATGTTGAAGTAGACCAGATCGTAGACGGCGGTAAAT
ATCTGATCGGCTGTGAGATCAACGGTTCCTATTACTTCCTTTATCCTTCTCTTTCCTCTAATAATGTATTTACGCACACG
GTAAAGGGCAATAAGGACTATGTTCAGAGCGGTTATGATATGACCTTTACTGCCCTTGCGGCAGGCACTGCGACTGTTGT
CTGCGGAAGCGACACGTATATCATTGAAGTGTCGGACTATTCCCGTGAGATAACCGGCGTTGTGGATTATGATCCTGTTA
TTTACACGCACGGCGCAGGTTCCGCTACGCAGTCAGAGATTACCACTTTCGGAAGCTCTATTTCTGACGGCTCGGTTACC
GGCGAAAAAGTAACCAATTACAAAATCAATGATAATTCCTATACGATCATCGGCATAGATGCCGTTGAAGCGTTCGGCGA
TAATCAGGAAAATCTTGAAAATTCAACTATTACACCGGAGGGCGATGCTAACGGCGGTAAGCTTACTGGCACTCTCGCTC
TTGCGAATGACGGAAATTATAACAGCTATGAAAGCGGTACATATGTAACACTGAAAACCACGCTTCAGGACAGCACCGGT
CTTCTTTGGACGCAGACGGACAGACTCTATGTTGCTTCAAACCCGGTTCCGGGTCATGTCCTCAGCGGTAACCGTGTCAG
CAGGTTAGGTTACTATGATGGTGCTTGGATTCCCGAAACAAGAGTCGTAGCTTTTGCTACTTTCCTTTTGGCGGACGGTT
CTTATGGTAATACTACACTGACCAGAAAAGGTACATTCGGCGATTATGCATATGTTGGTAATGCGATACATCTTTATCCC
GAAGATGGTATTATGACTTATAACGGCGCACAGACCGATATATCTATTGCAAAAGATAATAATACTGAATTTAAGGGCGC
CGGTGTTATAGTCAATAACGATGGCAGTGCTGATACGGAAACTTATAATCTTCGCAATGAGGATATCACGAATAATGTGA
ATGTTGCGTATTATTACTATGATAAGAGTTCCGATAAGAATGAAGGTATAACGCAGGATCCGACGGATTCGTCCAAGTTT
TCGCTTGTTATGAAACGTCAGCCTGTAAACGTTCAATATACTTCAAACGATTATTGGAAGCGTCAGCTCCGAATTGGTAA
CGATAACAGAAGCTATATTCAGAAGCTTTCCGGCGACGGTGAGATCGAGACGCAGTATTATATGTTCGGCGGAGATGCGA
ATGGAAATACTTATTACACGCTTTCGGAAGATAATGAGACCTTAAAAAATGAGCTTGTTCGTTCAGCAACGGTCAACTGC
ACAACGTATGTAACGCCGAATACTACCCAGTCATTAAGAGGTAAAGTGCAGTATCAGGAAGGTGCTGAGGCTGGTGTCAA
TGCTTGGCATAATATGAGTCTCACATTTGAGATTAAAATGTGTGATAAGTCGGAAGAAAGAACTCCGTACGACGAGGCGA
TGAAGAGCATTAAAAAGTCCACTTGGTATACCACGGATACTTGGTATAACTACATGAATGCGCTTCTCATCCGTCAGGAA
TATTTGAACAACTATACGCTTCTCACAACTGCCGCAGAGAGAGAGTATAATTCCGATCCTGAAAAATCAACGTATGAGGA
TTATTTCGATTACCAGGGTCAGGACACGATAGAACTTACCAATAATCTCTTGACGAAGAGAGCCGATTTCTCACCGCTCA
AGAATGCGCTTGAAGATAATCTCGGCAACTATCAGCAGGGTATTGAACTGAGCGACGGCACGAATTGGACTCCCGACAGC
TATAAAGCCTTCCTTGAGGCTTATGAAAACGGGCAGGCTCTTATGGCAGATGAAAAGTATGACACTGAGGATGAGCGCAA
CAACACGCCCGGTTATGTAACCGGTCCCGATGTGGATACCTCTGTTCCGTCCAACAGGCTGGATATTCAGGTTCAGATTG
AAGATCTTGCACAGAAAATCAATGACGCTGATCTTGTTCTTGCTGCTGACGACGAGGTTTATGTTGCGGTTAAGAATGAG
TCAGAAAGAATCGATAAGACTGCCTATACCGATAAGGGTCAGGAGATAGAGTCGTCTATTCAAACCGGCGACGACAATAT
CTATGAGGAATATGATGGCGTCGATTATGTAAACATACCTCAGACCGAGCAGGCAACGCTTGACGGATACACCAAGGATG
TTATCACCGATATGAATGTCGGCGCTAACGGTTCTGCTCAGGTTAAAAAGTATAATCTTACGTATTCTCTTGATGTTAAC
GAAGAGAATGTGGTCGATAAGCAGGTAACACAGTATAATTATGGCGAAACCGCTACGATTGATCTTTCCGCTTACAATGA
TCCTAAGTATACGGTGAAATGCATGGTTACTTCCGAGACCGGCGGTAAAGAGCCAACACCTTATAATCTTGAGGACTCCG
GCTATGTTTTATCCATTCTGATTCAGGAGGATATAACCGTTGAAGTTGAAGTTACAGAGAATGAGGCTGTTGTTGTTGAG
GATTACTACGGCGATGTGCTCGGTATCGGCTATATTCCTGCTGACGGCTCTGCTCAGGTAACTGTTGACAGCACAGGCAG
AAAGATCACGATTAACGGCACTGAGATCGTTGAAGTAAATGTAAAAGATTCTCCGAGATATGCGTTCGTCGGCTGGTCTT
TGGCAGACGACACGTATGATATTGATGAATCTACCGTGATTCATCAGCGCGGCTCGCTTCTTGCCGGTGAAGAGAAAGTC
TTTAAGGCAGTTAACGGAACGATTAACGGCGGCACGCAGTATGCGACCACGAATTACAACATGAGAGTCTCTCTTGTTGC
TCCCGAGGGCAGCATATGGACACGTGAAGTTGACGGCGTAGAATATCTTGCTTCTTATGATTCATCCTTTATCAATTACA
CCGCAAATGAAAATGTAACCTACAAGGCTTACGAACCCGGCAGCGCTGATCTGGACGCTTCCATTGCGAATCAGATAGCC
GACAGGATTCCGGCAGTCTTCGGCGCAGGCTACTTTGCCAACGAGAAGTTCACGCTTTCCGTTGATTACTCAGCGCCGCA
GAATGAAGATGTAACCGTTGTTGAAGCAGGTATCATTTGCTCTAATGATCCGAATGCCACACCCGATACGCTCAAGAAGG
GCGAGGATAACGCTTTTGTTGTTCCGGCAAATGCAATTGCGCATTGGAACGGTCACAACAATTCGGGTACGTTCACAATG
ACTTTGAAAAACAGCGGAAGCGGCGTTTATTATATGCGCGCTTATGTAAGCTACGTCAAGGATTATAATCCAGGCGATGA
TCTCAGCAGCAAAGTTCCGTACGTTACTTACTGCGAAAGAGTTTATAAGTGCGAAAACGGCACGGTTTCTGCGATTAACT
GA
>igc_K01186_MH0406_GL0070212_2608972_unknown_Lipid_Metabolism
AAAAAGAAGATTCCCTACGCTCAGCTAAATGGAAGAATGCGCCCGATCATTTATGACAGGAACGGGAATTTCTATTACAT
AGCCGAGGACGGCTCTGTGCTGGACAGTAAAAAGGAAAAGACGGATTATCGGGTCACAGAACCGACCGGTTCTCTCTATC
GCAAAGAGGAATATCTTGGTAACATCTATCTAAACGGCGCCGTGGGCAAAAATGAGGCGGACGCCGTTACCACGTTCGGA
GCGCCTCTCAAAGCGCCGAAAAGATGCTATGTGTTTATGCTTAGAAGCAGCGACAACGGCAAGACCTGGAGCGCGCCTGT
TGACATAACCAATATGATACTCAGCGAGGATGACGGCACGTTTCTCGGCGTTGCGCCCGGCGTCGGCGTCACAACGGCAG
ACGGCAGAATCATCATGCCGCTCTACTCAACAAAAAAAGGCGCCGCGTCTATTTACAGCATAGACAACGGCGAGACATGG
CACAGAATGACAAGGTGCCCGTATTCCGAAAACATAGACGAGTGGCAGATGATCAGCACACCTAACGGGGAAATACTCGG
TCTCGGCAGGCAAAAAAGCTTCGGAAAGACCCCTGTTTCCATCTCCTGCGACGGCTCAAAAACATGGGAAAAGTGCAAAA
AGACCGCACTGTACGCACCCAAGTGCCAAAAGAGCGTTATTACGGCAAACGGCTATGTATTTTGCTCCCATGCAAGCAAA
AAAACCCGAAGCGACGGTGTTCTTTCAATAGGAAAGCTCAGAATGATAAAAGGTAAATATATGCATATAGACTGGTTTAA
GGATGTGGAGATCAACAAGGGCTTTTTCGCCTATTCCTGCCTTGCACAGATCGACGACGATACGATCGGAGTTTTGTATG
AATCGCAGCCGAGCAGCTATATTGAATTTAAAACATTCAAAATAAGCGAAATCTGTAAAAATTGA
>igc_K01186_MH0406_GL0090410_1284037_unknown_Lipid_Metabolism
ATGGAATTTCAGACCGTTTTCGGTCCGAATATAAAAGGACCGTCGGAATATTACAGAATACCGTCTCTAATCACGGCAAA
AAACGGTGTGCTTGTGGCATGCGCGGACGCAAGATACTGCTCAGGCATGGATAATCCGAACCGGATAGACAAGGGGATAC
GCAGAAGCTTTGACTGCGGCAGGACCTGGGAGGATATGACCGTGGCAGTAAAGGAGCACGGCACAAAGCAGCTCAGATCC
TCTGCCGCGATAGACCCGGTTATGGTGTACAGTGAAAAAAACTGCCGAATCATTCTTATATATTCGCACACGCCTGCCGG
AACAGGTATCAGAAACAGCAGATGCAGCCGAGGCGAAGATGAAAACGGAAACAAATACATAAACGGCTTTTTCGGAAAAA
AATATATTCTCAAAAACGGAAAGCTTTTCAACAGGAACGGCAAAGACACTCCTTATACTGTTGACGAGAGCGGAAATGTA
TCAAACGGTAAAAAAGAGCTCGGCAATATATATACCGCGGGAAAATTCAAGGAGGAACGCACTTCCTACCTTATGATGGT
ATACAGCGAGGACAACGGTAAGACATGGTCCGAACCGCGTTCGCTCAACAAAATGGTAAAAAAAGACTATATGAGTTTTA
TCGGCCCCGGTCCCGGCTGCGGAATCGTTGTAAAGCACGGCAGACATGCCGGAAGGATCGTGGTGCCGATCTATTTCGGA
ACAAGAACCTTTCCGCTGCGTCTTTCCTGCGCAGTTATATACAGCGATGACGGCGGCGAAAGCTGGAAGCTGGGCGAAAC
TCCGAATAACACAAGAGAAATCAACGGAAAACGCCTGAACTGCATGACGATAAAAGCAGAAGAGATGCTGACCGAATCAC
AGCTTATCGAACAAGAGAACGGCACGCTCAAATATTTCATCCGCAATCACGCAAAACCGCACAGCACTGCAGTAGCATAC
AGCAAAAACGGCGGTGAAAGCTGGCAGGATTTTCGTTTGGACGACCGTCTGCCGCAGCCGGTATGCCAGATGAGCGTTAT
AAAACTTGAAAACACGGAAAAACCGACAGTCGTTTTTATAAACCCTGCGGACCGCAGGAGAAGGCAGAACGGTACGGTTC
GTCTGTCTGAGGATGACGGTGAGACATTCAAGTGGAGCCGTTTGCTTAAAGAAGGAGACTTTGTATACAGTTCGGCTGTT
CAGATGAAAAACGGAGAAATCGGCGTTTTATTTGAACCGAATACTGAATGCAGAGAAATAAAATTCGCCTTTTTTACAAC
AGATTGGATAAAAGGCGGCGGCAAAAACAAGAGCGATGGATCATCGCTCTGA
>igc_K01186_MH0407_GL0034202_431607_unknown_Enzyme_Families
ATGAACACAATCACTTTGGCACTGTCACTGCTGGCCACACCAATTGCCGTTCAGGACACGGCTGAGACTGGGCTGAACTC
CATAGGAATGAAGATGATTGTCGTGAAGCCGGGGACTTTCCTTATGGGAAGCGCAGGAATCGGCATGAACTACGACGAAG
CACCGGTCCACCCTGTCACAATCTCGGAAACATTCAGAATCAGCTCCACAGAAGTGACAAACAGACAATTCGAGGAGTTC
ATGCCCGAACACACCGCATTCAGAGGAAAGAACGGATTTTCTTCCGGAGACGATGAAGCCGTCATCTATGTCAGCCATCA
CGAAGCGACGGCATTTTGCGAATGGTTGTCCGCCAAGGAGGGAAAGACTTATAGACTACCGTCAGAGGCTGAATGGGAAT
ATGCTTGCAGAGCTGGTTCCATGGGGCCTTACGCCATCGGTGACAGATCTTTGCCAAAGTCGATGCTCAAACATCAGGAA
CATTCCTGGAAGCCCGTAAAGGCATCGCTTGAGGTAGGAAAATCAGTTCCGAACGAATGGGGAATATATGATATGCATGG
TAATGTGGAAGAATGGTGTCTAGATTGGTATGGACCATACAAAGCCTCTTCTATAGTCAATCCTGGAGGGCCTGAGAAAG
GCTCCTTCAGAGTCGTGCGCGGAGGCAGCCACAACACTCCAGTGAACTATCTCCGTTCAGCAAACCGCAGTGCGCTGATG
CCGGGCGACAGGACAATGTTCACCGGTTTCAGAGTCGTGGAGGTTTCCGAGGAAGTCGGCCTCAATATGTCCCACACCAC
AATGGGGAAAAAAGTACGGGTGCACTCCATATCACAGAACAAACATCGATGGAAGAGCTGCGACAAGCCGTTCTTTGCGG
AGCCGCAGAACTATATCCGCACCGATTCGGCGACTCCATGGATGTTCTCTCACAACCATTGTCCCGCCGCGACATGGCTC
CCGAACGGCGACATTATCGCAGTATGGTTTTCTACCGAGGACGAAAAGGGCCGGGAGATGACGATACTCTCTAGCCGCCT
AAAGGCTGGGACTTCCGAATGGACAGAACCAGAACTGTTCTTCAAAGTGCCGGATAGGAACATGACAGGTTCAGCGCTGT
ACTATGACGCGACAAACGGAGTTCTGTATCATTTCAACGGAGTGGAAGCCGCAGGAACATGGCAGAACCTCGCGTGCGTG
TTCAGGACGAGCACTGATAACGGCCGAACCTGGTCGGAGCCTCAATTCGTAAATGCGGAACATGAGATCGGCAATCAGGT
CATAGCTGGCACAATCATGACATCAGGCGGAAAGATTCTCCAGCCCTGCGATGCCACCCCTACAGTCAGAGGCGGTTCAA
TTCTTCACATATCCGATGACGGCGGGAACAGCTGGCATCGTTCGGACAGCGGATTCGTCAATGTCACTCCTGACTTCCGT
AATGGCGGTCAGGGGCGCAGGATTGCCGGCATCCACGCCGGGGTCGTGGAGCTTAAGGACGGAAGGCTTCTGGCATTCGG
GCGGGACAACAACATTGTCCAAGATAGAAAACCAATGATGCCTCAGAGCGTTTCTGACGACGGAGGATACACATGGAAAT
ACTCAGCATCCGAATTTCCGCCTGTCTCTAGCGGACAGCGCATCGTGATTAAACGGCTCAACGAGGGTGCAATACTTCTG
GTGTCCTTTACGGATGCAAAAATAGACTACCAGAATATTCATGGTATGGAGTTTATTGCCGGCGGTCGCAATTTCACCGG
ATATGGAATGTTTGCCGCCGTCTCGTTTGATGATGGCAAAACATGGCCTGTGAAAAAACTTCTGACAGATGGTAAGGAAC
GATGGCTGTACGGAGGCGGATTCACCGGATATTTCAGAATGGACGACACGCACGCAGAGCCTAAGGGCTATCTCGCGGTA
ACGCAGAGCCCCGACAATATAATCCACCTTTTCAGCAGTTCACTGCACTATCAGTTCAACTTGAAATGGCTAACAGAACC
AAACAACTTAGAATAA
>igc_K01186_MH0407_GL0135764_185871_unknown_Lipid_Metabolism
ATGTCAAATCCAATCATAAAAATACACAGCTGGTTCGTAGCCTGCTTGTTCTTATTTTGCCAATCCGTTTTAGCAAATCC
TCAGGCACCGATACAAACAACGGAAAACATCTGCTGGGATTCTTCCCTCACTCTTCCCGACATCAACGGAAAGCCTCATC
CCGGATTGGCAGGAGCTTTTTCCGGATGTATCGGCGATTTTCTGTTCATTACCGGTGGTGCAAACTTTCCGGATGCCACT
CCTTGGAATGGAGGTACGAAAACATGGTGGAATACGCTCTACTATAAGAATCTCAACGATGCCTCATCTGCCTGGAAAGA
AATGAAAGAAGCCCTGCCTTCTGCACGGGCATACGGTGTATCCATTCCGTTGACAGATGGTATTTTATGTATTGGCGGAT
GCGATACCAAGCAATGTTATAGCGAAGTTTTCGCCATCCGGATGCACAACGGGAAAGTCGAAATAGATAAGAACTGGCCG
AAATTGCCTGTTCCGCTAGCGAACATGACCGGAGCCAAACTAGGAAACAAAATCTTTCTGGCCGGCGGACAAGAACAAAT
GAAACCGGAAGCGGCTACTTCGCATTTCTTCATGCTCGATCTGTCCCAACCGGAAAAAGGATGGCAAACCTTGGAATCCT
GGCCGGGAAAAGCACGGGGCTATGCCGTCAGTGCCGTACAGAATAATGGCTCAGACGATTGTTTCTATCTGTTCAGCGGG
CGGAATTATCAACCGGACGGAGCAATGGAAGTACTGACAGACGGATTTGTTTACAATCCCCGCCTCAAACAATGGAAAAA
GTTGTCAGGTGAATTTCCGGTGATGGCAGGAACTGCTCTTGCCGTCGGCAGTCATCATATCCTTTTCCTGGGTGGCGTTG
AAAAACTGATACCAGGTTCGGATACACATCCGGGGTTCAGTCATCAGGTTTTAGCCTACCATACAATCACGAATACGCAG
AACACAACAGCCATCTCTGAAGTTCCAATTGCAGTTACTACCAACCTTGTATCACACGGAAAAACACATTATATCACCAG
TGGAGAAATCCAGCCGGGTGTCCGTACACCTACTATTCTCCGGTTTGAAGTCTGCCCCAACATAACGGCTCATTCTCTCC
GTGCCACCGTACCGGTTTTAGCCGGAGAAGCGGTGAATCCGGTTGGATATATACAGATTATCCAGACTCCGGGAGAGAAA
ACGCGCCTGACAAGCCTTGCGTATGACTTATCAGGTACGACAGATTTGCGTGACATCGAACAGATATCATTATATGCCTG
TCAGAAAAACGGACGGATTAAGTCAGCTGATTTGATCGCCTTTTCGGAGGTTTCGTCTCCAACCGGGGCTTTCCGATTGA
ATATTCCCTTAGAAGCAGATACAAGCTATTATGGACTGGCTGTCCGACTGAAGAAAGAAACCTCTTTACAGCATCGGGTG
TTAGTCAACTGTCCGGAAATTACAGTCAACGGAAAGACATATCCCGTTCAAGGCTCTTTCCAAGAAGGACTGCGTACGGG
CATTGCCCTTCGGAAACACTGGCAAGACGGCGTACATACCAGTCGTATTCCGGGATTGATCACCTCGAAAGCCGGAACGC
TCCTGGCCATCTACGATGCCCGTTGGGAATCCGGACGGGATTTGCAAGGAGATATTGACATTGCCCTGAACCGAAGTGAA
GACGGCGGGCAAACATGGCAACCCATGCAACGGATACTCGACCAACATGAATGGGGCGGACTTCCGGAAAAATACAACGG
CGTGAGTGATGCCTGCATCCTGTTGGATGAAAATACCGGCGATTTATATGTAGCCGGCTTGTGGATGCATGGTGTTTTAG
ACCGTAATACCGGGAAATGGGTAGAAGGACTGACGCAAGACAGCACGCGCTGGATTCATCAGTGGCAGGCGAAAGGTTCA
CAACCAGGCTTGGAAGTCAAAGAAACATCCCAATTCCTGATTACGAAAAGTACCGACGACGGAAAGACCTGGAGCGAGCC
TGTCAACATCACCGCTGCCACCAAGAAACCGGAATGGTGGTTGTTTGCACCAGCACCGGGACACGGCATTACCTTAAAAG
ACGGAACATTGGTCTTCCCTACGCAAGGACGGGACAAGAACGGCCTTCCTTTCTCCAATATCACGTACAGTCAGGATGGC
GGAAAAACCTGGACGACCAGCAATCCGGCTTATTCCAATACAACCGAGTGCATGGCCGTCCAACTTGAAAACGGAGACAT
CATGCTCAATATGCGCGATAACCGGAATCGCGGAGTCATCTCGCCCAACGGACGGAGAATCTGCACCACATCCGACTTAG
GTAAGACTTGGAAAGAACACCCGACGTCGCACGCTGTGCTTACGGAACCGACCTGCATGGCTTCTATCCACAAGCATCAT
TATCTGAAAGACGGGAAACCAAAGTCCGTTTTAGTCTTTATGAATCCCAATTCATACAACGCGCGTAACCGGCTGACCGT
TAAATTCAGCTTTGACGACGGTCAAACCTGGCCCGAAAAGTACTGGATCTTACTGGACGAATGGAGCGGAGCCGGATATT
CCTGCATCACATCGATCGACGAACAAACCCTGGGCGTCGTCTATGAAGGCAGCGGAGCAAACCTCATCTTCCAACAGATT
GATGTGAGAGATATTTGCAGATAG
>igc_K01186_MH0407_GL0183835_1735614_unknown_Metabolism
ATGACTCGAAATCTGATTGAAATTCCGCAGCTCACGGATGATGGGAGACTTTACCATCACGCGCTGTTGGACACTGTGGA
AGCGCTGATTCCCAATGCGCCATACCGCAGCTGCCATGCAGCGGATTTGCTGGAATTGGAAAACGGCGACCTGCTCTGCG
TTTGGTTCGCGGGCAGCAGCGAGGGAAACGCTGATATTTCCATCGTCGGCAGCCGCCTGAAGGCAGGGGAGAGCCAATGG
AGCAGTCCGGTTAAGATTTCCGATGACCCAACGCGCTCGGAGCAGAATCCCAGTCTGTTTCAGCATCCGAACGGAGAAAT
TTGGGCGGTATATACGGCGCAGGTTGCCCGCACGGCAGATACCCCTGCGCATGTCAGCTTGCAGGACACGGCGGAGATTC
GCTGCAAAAAAACCACCGATCAGGGAAGAACTTGGGGAAAAACAGAAGTACTGTTTGACGAGAAGGGCAGCTTCTGCCGT
CAGACCATCCAGATTTTGTCCAACGGCCGGTGGATCTTCGGGAACTGGATCTGCCCGGCAGGCAAGGCCTGCACCGCAAG
CGATTGGACGGTTTTCCGCATCAGCGACGATGAGGGCAAGAGCTGGCGCAAGGTAGAAATGCCGGACAGTGCCGGGCGCG
TCCATGCCAACGTGATCGAGTTGGGCGGCGGAAAACTGGTCGCGCTGATGCGCAGCCGCTTTGCCGACCGCATTTACCGC
TCGGTTTCGGAAGACAATGGCGATACCTGGAGCGTTCCTATGCGCACGGAGTTGAGGAACAACAACGCTTCCATCTCGGC
AATCAAGCTGCAATCCGGCGCGATTGCGCTGGCCTATAACGATGTGGCCTTCAATGAGGAAGTGGGGCGCACGGTCTGGC
CGGAGCAGCGCTGCCCGGTGACGCTGGCCATTTCCGAGGACGGCGGCGTGACGTGGCCGTGGCGGCGCATTGTGGAAAAC
GGCGAGGGCTTTGTCGGTCCGTGGAACGATGTCAACAACCGCAGCTATGAATACCCCATCCTCATGCAGTCGCGCAGCGG
TGAGATTCATGTGGCGTACAGCTGGGGAAAACGCAAAAACATCAAGCATGTGATCGTGAGCGAAGATTGGATTCGCGGTG
AGCGCACCATGCCGGGCGCGGAGGGCAATCCGCAAATGCCCTGCCAAAGATAA
>igc_K01186_MH0409_GL0032413_2219082_unknown_Metabolism
ATGACAGATATCAGACTTGTTCACAAAGACACACTTTCCTGTGAGCCGATAGTACGCAGAATGAGCGACGGAAGCCTGCT
TATGGTGGCGCAGTGCGGCGACACCTACGAGCCTGCTCCACGCAACCGAGTATATTATTTTCACAGCTATGATGACGGCG
AGACCTGGAGCGCGCCGACGTCTGTCTTTCCTGAGAACGGCAGTGCCGTCTATTGCACCGAGGTCGCCTGCTTCGGAGAG
CGCGTGGTGGCATATCTTACCCTACATAACGGGCAGTTCTTCAACTGGCGTTCGGTGGTCATGTCAAGCACCGACTGCGG
GCACACCTGGACCGACGAGGGCGCTTTCCCCGGACTTGAGACTTATACCTTCATGCGTGGAAAGATCGAGCTTTCAAACG
GTGATATACTTATTCCGTATCAGAGATATCCCATTTCTGCCGCCGAAAACGAGCGGCTGGTGGCAAAATACGGCGGGAAG
TACCGCACGAACGGCAAGCTGATCTTTGTCGGAATTACCGATGTTGATATAGATCATGTTGATAACGGTGTTGCGCTGAG
TCACGACGGCGGCAGGACCTTCAGCATATGCCCCTGTCCGCCGTTTCCGATGCGCGGAGAGACAGGTCTGCAGTGGATAT
GGAGCGAGCCGACGGTGGCGGAGCTGCCGGATGGCAGGGTCGCAATGCTCATACGTGTGACAAAAGACGTTTTGTGGTAC
AGCGAGTCACGGGACGGCGGACGTACATGGAGTGAATTTTCAAAGACCGACATCCCCAATCCCTCCTGCAAGCCGAAGCT
GATAGGGCTTGGCGACGGCAGGATAGCGCTTATACATGACCCGGACAGTCAAAGGCGCAATCCGCTTGCAGTCTGGATAT
CGGACGACGGAATGAAGACCTGGGGGCGCCGTGAGATCATATCCGATTTTCCGCTTAATTTCGACTATCCGGACGGCTTT
TACGAGAACGGCAAGCTTTATATCTCGATAGAGCTTCAGCGCCGGGACATTCTGTTTATAAAGCACTCAGTCTGA
>igc_K01186_MH0409_GL0069949_5730650_unknown_unknown
ATGATCGCCGTCACCAGCAGAATTCCGCCGTTGATCGATTTTTCAGCGGATTTTGAAATGCAAACCGTCATCGCCAGCGG
CAAATCTTCCTATCAGGGGCATCCGACCACACTTCAAATGCCGGACGGCACCATCCTCTGCACCTGGACCATCGGACACG
GCGGCTCCTGCGGTCCGATGGCGAAAAGTTCCGACGGCGGCAGAACATGGAGCGCAGTTGCAACCCCGGAAAACTGGAAG
AACTACATCAACTGCCCGACCCTCTGGCACCTGCCGGTTCCGGGAAATCCGGAACGGACGGCGGTTTTCGCTCAGGAACC
GGAATCCCGGCGCATTGCGGTCTCGTTTTCTGAAGACGGCGGTTCCCACTGGAGTCCGATGGAGCCCTGCGGCGGGAATA
TCGTTTCAGTCATGCCGTGGACATCGATCCTCCCGTTTCCGGATGGCGATCATACGCTCATTGCGCTCACCAATGCCAGA
CCCGCTTCCGGAGACGGG
>igc_K01186_MH0409_GL0182753_6631124_unknown_unknown
ATGGGAAAACTCCTGGTTAAGATTATGAAAAGAAAAACGTACGGAAACTACGGAATTGCCGGCATCCTCCTCCCGGCGGT
GGAGATAGGTGACGGCGACGACCGTGCCGTCCGGCAGAAGTTCCAGCCCGGGATATCCGCAGTCGAACTGGAATTTCGGT
TCGGCCGGGGCGTGGTGCAACAGCTTCAGCTGAAGTTCTCCCGGGGTGCCGTTCTTCAGATCCTCCCAGCGGCCGACCCA
GCCGCAGAAGTGACCGAATCCGGCGGTATCGGGGGCGACGTTGCGGAAGACGGCAAGGATCCGACCGTCCGGCAGATAGC
GGGCGATGTGACGGTCTCCCCGCAACCCCTCCGGAAGCGGGCGCGGTTCGCTCCAGCTCGTTCCGTGATCGCG
>igc_K01186_MH0414_GL0115227_755513_Bacteroides_Lipid_Metabolism
ATGAAAAAAGTATTGAACCTATTTCTTTTTTTCTTTTTGTGGAGCACTGCAACTCAAGTGATCCATGCTGCCGATTCTAT
ATTTGTTCGTGAAACGCGTATCCCGATTTTGATCGAAAGACAGGATAATGCATTGTTTTATATCCGGTTGAATGCCGGAG
AAAACCAGACCTTGGACAATGTGGTTTTGAATTTCGGCAAGGAAGTGAAACTTTCTGATATCCAGGCAGTGAAGCTTTAT
TATGGAGGTACGGAAGCCTTGCAGGACAGAGACAAAAAACGTTTTGCTCCTGTAGAATATATTTCCAGCCACAAGCCGGG
AGGTACTTTGGCTGCGAATCCTTCTTATTCAATCAAGAATTCCGAAGTGAATAATCCGGGAAGTGAGGTTCTGTTGAACA
GTGGCCAGAAACTTTTCCCCGGTGTGAATTTCTTCTGGATCAGTTTGCAAATGAATCCCGGAACCCGGTTGGATACAAAG
GTGACGGCGAAACTGACTTCCGTTACTTTGGACGGCAAGAAAGTGCCTTTGAAAATGTTCTCTCCCGAGGGCATCGAACA
CCGTATGGGTGTGGGAGTGCGCCATGCCGGAGATGATAATTCCGCGGCGTTCCGTATCCCCGGCCTGGTAACGACCAACA
AGGGTACTTTGCTTGGAGTATATGATGTGCGCTACAACAGCAGCGTTGATTTGCAGGAGCATGTAGATGTAGGACTCAGC
CGCAGTACAGACGGTGGCAAGACTTGGGAAAAAATGCGTCTGCCTTTGGCTTTCGGCGAGACGGGCGGACTGCCTGCTGC
ACAGAATGGTGTGGGTGATCCTTCCATTTTGGTTGACACCAAGACGAACACTGTATGGGTGGTGGCCGCATGGACGCACG
GAATGGGCAACCAGCGTGCATGGTGGAGCTCACATCCGGGAATGGATGTGAACCATACGGCACAGTTGGTGATGAGCAAG
AGTACGGACGACGGAAAGACGTGGTCTGAACCTATCAATGTGACGGAACAGGTAAAGGATCCTTCCTGGTACTTCCTGTT
GCAGGGACCGGGACGTGGTATCACCATGAGCGACGGCACATTGGTATTCCCTATCCAGTACATCGGTTCGGACCGTATTC
CCAATGCAGGTATCATGTACAGCAAGGACAGTGGCAAGACCTGGAAAATACACAACCATGCACGTACCAATACCACCGAA
GCACAGGTAGCAGAAGTGGAACCGGGCGTATTGATGCTGAACATGCGTGACAACCGTGGCGGTAGCCGTGCCGTATATAC
AACGACTGACTTGGGCGAGACATGGAAAGAACATGAATCTTCACGCACGGCTTTGATAGAGCCTGTATGTATGGCAAGTC
TCATCAGCGTGAAAGCCAAGGACAATGTATTGAAAAAGGATATTCTTATATTCTCCAATCCCAATTCAACCAAGAACCGC
AATAACATGACTATCAAGGTGAGCCTCGACGGTGGAAAGACCTGGTCGCCCGAACATCAGGTATTGGTGGACGAAGGCTA
TGGATGGGGATATTCCTGCCTGAGCATGGTAGATAAGGAAACTGTTGGAATCCTATATGAGAGTAGTGTAGCACACATGA
CCTTCCAGACGGTAAAACTGAAGGATCTGGTGAAATAA
>igc_K01186_MH0415_GL0080881_1414693_unknown_Lipid_Metabolism
ATGGAAAAATGGAAAATGATAATGATGGTGGCTGTGTTCGCGGTATGGATTTCGGCTGCGGCGTATGCTGGCGGCAGTGC
GTATGGTGTGGCCCGTAACGATGCCTGGAACCGTCTGTGTACGGATGGCTGTGTGGGTGTTGATAACTGCATGGGCACTA
TGGAAGGGGACTGCGCCATAGTTGATGCGGATTGTGCGCGTAGGGATGGCAGTGTGGATGTTGAGGGCAGTACGGATAGC
CTGCGGGGAATAATGCGGCAGGTGCTGTTTGCAGTCGACAGGACTGACACGGCGAGGGCGGTGTCCTGCTATCGCATACC
GGCCATAACCACAGCTCCGGACGGCAGTCTGATAGCGGCTATAGACGAGCGGGTGCCTTCATGTGGGGACCTGAAATGGA
GCCGGGACATCAACATAGTCATGCGCCGCAGCACCGACGGCGGACGTACCTGGAGTCCTATACGGAAAGTCGTGGATTTT
CCCGACGGACAGTCTGCATCGGATCCCTCTCTGATTACCGACACTGTCAGCGGCACGGTGTTCCTATTTTATAATTACAT
GGATCATGATGCGGCAAAGGATGTCTATTTCTTACACTTGATGCGCAGCACAGACAACGGCCGGACCTGGTCCGCACCTG
AGGATATCACATCCCAGGTGGCTCCGGAGGAATGGCGGAACGACTTCAAGCTCCTCACCTCCGGTCAGGGTACGGCTACC
CGGGACGGGCGGCTCCTGCACACGATGGTCAATCTGCAGAAAGGCCTGCACCTTATAGAAAGTACCGATCATGGCCTTAC
GTGGCATCTTCTGCTTGTGCCCATTGTCCCTGCCGACGAGTCAAAGGTCATTGAGCTGCCTGACGGACGCTGGATGGTCA
ACAGCCGGGTCAACGAGGGCGGCTGCCGCTACATACACATCTCGGACGACAAGGGACGCTCATGGACCTCGAATCCCGCT
CCCGGTCTGCCCGATCCAGGCTGCAACGGAGCCATTGTCCGTTATCCTTACTATGGGGAGGACGGCTGCCTGCTCTTTGT
CAATGCCGCCGATCCGGAGCAGCGGTGCAAGCTGACCCTGCGTTACAGCCTGAACGGCGGCATTACCTGGAGTGACGGTC
TGATACTCGTGGATGGCGATGCCGGTTATTCAGACGTAACCGTCCTGCATTCCGGAGAGATAGCTGTATTTTATGAGCGT
GACGGCTATGTCTCAGCTGAGGTGGCTGTCGTATCTCCGGAGTCTCTTTTCGGGGTGGGCAGATGTCGCTGTGAGGAATA
A
>igc_K01186_MH0415_GL0087096_1618712_unknown_Lipid_Metabolism
ATGGAACAATTCAGGAGGAAAAAGATGAAAAAGAAAAAAATCTGGAGACAGGGGCTGAGCGTAACGCTGGCATGTGCATT
GACAGCAACCGCACTTCCGGCTATGATTCCGCTGACAACAAAAGCAGCAGAAGCAGAATTGCTCAAAGCAGGCCCAATTA
ACGTAACAAAAGACAGTGTAACGCAGGATCAGCCTTTTGCAGCGGGAACAGGGGGAAGCCAGAATTTCCGTATCCCGGCA
TTTATCGTTACACAGAAGGGAAATCTTCTGGCGGCAGCCGATGCAAGATACGCCACAACCAGTGATGGGGGCGGACTGGA
TACGATCGCTTCTGTATCAACAGATAATGGAAAGACCTGGAACTATTCTTTCCCACTGTATTTTCCGGACAGTGAGGGTT
ATAGCGGAACATCAGCAACAACGATCATTGACCCGGCACTGGTGCAGGGAGCAGACGGTGCAATTTACTGTATTGCGGAT
GTCAATCCGACCGGTATAACAACATTATATACATCACCGGGAGAGGGAACTGGTTATGTAAAAGTAAATGGAGTAGATCG
TCTGGCAGTTACCAATGATTATAATAATGCAAGTAAGCAGCCAACGGACAGTGATCAAACCACATACCCTTATTATGTAG
GCGATTATGATGATGCCGGATATGCAAAAATTTTAAAGAGAGCAGATGATTCCGAAACCGGTTATGGTGTGGACAAGTGG
TACAATCTGTATAAAGTAGAAAATGGAGAGTACAAAGATACTCTGACACAAAAGCAGGTAAATTCTCAGACTGATATTCA
GCAGAATATTTTCTACAAAGGATCAGAACTGCATGTATACAATACCGGATATATGATGTATGCAAAAACATATGATGATG
GATTTACCTGGACAAATCCGGAAATTCTGAATCCGCAGATCAAACGTCCGACAAAGGAGACTGCACTTCTGGTATCTCCG
GGACAGGGGATGCTGACTTCAGACGGTACGATCGTGATTCCATTCTACGATCATGGTGACGGAGAAGAAAATGCAAGTAT
CATCTGGTCAGATGATAATGGCAAAACATGGAAAAGATCCAACGATGTACCAGGAGCAGCAGCAGGTGGTTGCTGGTCAT
CCGAAAGTGAAGTTATAGAGCTGGAAGGTGGAACCCTGCGTATGTTCTTCAGAAGCGGAACGGGAGTGGTCTGCTATGCA
GATGCAGTA
>igc_K01186_MH0415_GL0187936_3639373_unknown_Lipid_Metabolism
TCAAATAAACTTTTTACAAATCAAGAAAATATACATTATAGAATACCAGAATTATTGGCATGTAAAGATGGGACTCTTTT
GGCTTTTGCAGATAAAAGATATAATGGAGCGGGCGATTTGCCTAATAAAATAGAAGTTATGGTAAAAATAAGCACTAATA
ACGGAACAAATTGGACAGACGAAAAAAAAATAACGCCTACAAGCACTAGTTCAAAAGACGGACATGGCGATACGGCTGCA
GTTTTAGATAAAAAAACGGGCGATGTTATAGCGGTAGTAGCCCACGGACAAGGTTTTTTTCAGTCAACCTCCAAAGACCC
TATTAGAATTATAACGATTAGAAGCAGAAATAATGGAGAGAGCTGGGAAGCGCCGATAGATATAACCTCTCAAATTTATG
GAGCTGGATGTAGTGATTTAACTCGAAGAAATTGGCAAGCGGCTTTTGTCACTTCTGGAAACGGACTTCAATTAAGAAAT
GGAAGACTATGTTTTGTTTTAGTCGTTAGAGAAACTACTCAAACTACGACAAAGTCGATTAAAAATTATCTAATGTATTC
GGATGATGGAGGGCATAAATGGAAGGTTAGTAGAGGAAGCCCAAGAAATGATAATGGAGGAAACGAGGCAAAAGTTGTCG
AATTAAATCAAGATGGACATTTATTAATGAATATTCGTCCAAACGGACCAGTATGGAAAAGACTTTTATCCCGTTCTTAC
GATTACGGAGAAACTTGGACAGAGGCTAAAGTTCAA
>igc_K01186_MH0416_GL0027891_4050981_unknown_Lipid_Metabolism
TGGTATGCCGCATTTACAAGTTCAGGCAACGGAGTTCAGCTTAGAAACGGTAGAATGTTATTCGTTCTAAATGTTAGAGA
AAATAGCGAATGGAATGCCAAATTATTTAGAAACTATGTTATGTATTCGGATGATGGAGGCAATACTTGGAATGTTTCTA
AAAATTATCCTGTGCATTCGGATGGCTCTGGCGGTAATGAGGCTAAAATAGTCGAACTTAACGATGGAACTTTACTAATG
GCCGCAAGACCTGGAGGCGTATTTAAAAGATATTTGGCAAAGTCTACCGATAACGGCGAGACTTGGGGAACAGCTGAACC
TAAAAGCGATTTGCCTTCCTCAAGTTCTAATGGAGATATAATATATTATACTTCCACCTTAAATGGCTGGGATACAAATA
GAATCATTACTATGTTTGATTCAGCAGATACTTATCCGCCTCCACCGTCAAATCCAAAAATATATTACAGCTATGACGAA
GGTAAGACTTGGAAAAGTTTTTTAATACATAAGGGACAAGCTGGATATTCTTCATTAGCTATACTTAAAGACGGAAGTAT
TGGTATATTAGCCGAAATAGAAGGCGCTTGGAACGGTCCAATATATTTTATGAGAGTGAATATGAAATATATTACTGATA
ATAAAGATAAAGGTCCGTTTAGGCGAGTAGTTTCGGAAAATAAAACTAAATAA
>igc_K01186_MH0416_GL0095296_1686206_unknown_Lipid_Metabolism
ATGAGTGAAACTCAAGCGCCAGGTTATAGAGGACCAATTACATATGGAGACCATAATGCCATTAATCCTCAAACACAAAT
GGGAGCAGATAAAAGATTATACACAAATGCTGGAAGGATAAATTATAGAATACCAGCATTGTTAACTTTAGAAAATGGCA
ATATATTGGCTTTTGCAGATAAAAGATATAATGGAGCGGGAGATTTGCCAAATAGAATAGAAGTTATGGTAAAAATAAGC
ACTAATAACGGAACAAATTGGACAGACGAGAAAAGAGTAACTCCGATTAGCACATCTACTATGGATGGAAACGGAGACAC
TGGATGCGTTCTTGATAGAAAAACAGGAGATGTTTTAGCTTTAGTTGCAGCGGGGCAAGGTTTTCTAAAATCTACTTCCA
ATGACCCGATTAGAATAAAGGTTGTCAGAAGTAAAGACGGAGGAGAGAGCTGGCTAGCGCCCGTAGATATAACTAGTCAA
GTCTATGGAGCTGGATGTAAGGATTTAACTCGAAGAAATTGGCAAGCGGCTTTTGTCACTTCTGGGAACGGACTTCAAAT
GAGAAACGGAAGAATAATATTCGTTTTAAATGTAAGACAAACGACTTCGGCTTTTGTTGAGAATTATATTCTTTACTCAG
ATGACGGCGGATATAAATGGAGGGTTAGTAGAGGAAGCCCAAAAAATCCAAGAGGCGGAAACGAGGCAAAAGTTGTAGAA
CTTAATGACGGCTCATTGCTTATGCATATTCGCTGGACGCCAAATAGATTACAATCAAGGTCTTACGATTACGGAGAAAC
TTGGACGGAAGCTACAGTAATAGGAAGTTTGCCAGCTTCATCTTCAAATGGAGATTTAATTGTTTATACTTCAACCAAAA
ACGGATACGATAAAGATAGATTAATAACTTTAGTTGATTCAAGAGCATGGAACGGTAAGCCAAGCGGATATCCTGGAGTT
CCCGTATTTTATGTGAGCTATGACGAAGGAATGACATGGACAAACAAAAAAACTTTATATTCACGGGCAGCTGGATATTC
CTCTTTAGCTATTCTTAAAGACGGAAGCATTGGAATATTGGCAGAACTAACTCAGCCTTGGAACGGACCGATTTGGTTTT
TAAGAGCAAGCATAGAATGGTGCAATTCTAATGATAATCCTTGCTCTCCGACAAATGCTAAAAAATAA
>igc_K01186_MH0416_GL0098126_7956937_unknown_Lipid_Metabolism
ATGGAATCCGTACAGGGTACAGTGTTCAGCATGATGAATACCATGTTCAAGTTTTTGATGGGTGCGGTGTGCGCCGCAGT
TCTGCCTGCCTTCGGACAGGGGGAGAAGACGGATTTTCCCACGGACAAGGCGGTGACCGTATTCAGCGCCGGGGAAGGGA
ATCCTTATGCGTCCATCCGCATTCCCGCCTTGCTCAATATCGGGAAGGGGCAGCTTTTGGCGTTTGCCGAAGGCCGGTAT
AAGAATACTGACCAGGGG
>igc_K01186_MH0417_GL0148298_19263_unknown_Lipid_Metabolism
ATGGCAAAAAAATGGACAGCTGTGCTGATGGCCATTCTCATGGTGCTTACCGCATTTCCGGTGACCACCGCGATGGCAGC
CGGCAGCAGCGAGGCAAGTAAGCCGGCAGACGGTACGACTCAGGGTCGTCCCTTTGTCAGCGATAATCCGTCTCATTGGT
ACCGTATTCCCAGTATGGTTACCCTGGATGACGGTACTGTCGTTGCAGCTGCTGACGCCCGTTGGGACGGCGGTATGGAC
GGCGGCGGTAACGATGTGATCACCGCGCGTTCTACGGATAACGGCGACACTTGGTCTTACACATGGGCCGGCTATTACGG
CGATAACGGCAATGAGTTTAACAAGGCGTCTACCAGTTATTGCGACAGCAATATTGCAACTGACGGCAAGAACCTGTATA
TGCTGTCTACCTTCTTTGCTTCCGGCGTTGCCATTAACGGCACTTCTGCGAACGCACAGCCTTCTAAGGACACCGGTTTG
GACAGTCAGGGTCGTCTGCTGCTTGCCCGTAACGGCGGCGACTATGACTATTATGTGGGCGCGGTAGGTGCCGACGGCTA
TGCCAGCATTTACAGAACCAGCGACAGCACGGTTGTCAGCGGCTACAAGGTGAATGGCGAGTTTGAGCTGTTTAAGCATG
ACGCTTATGTTGGCTGCGTTTGGTATTCTAACTGTGAGTTCCAGGCCAAGAAGTGCCAGTACCTGTTTTTCCGTACTTCC
ACGGACGGCGGCAAAACCTGGAGCGCGCCCTCTCTGGTAAATGCCAGAAAGAGCGGCGAGAAGTTCTTGGGCGCTGGTCC
CGGCCGTGCCATCGTAACGGATGACGGCACCATTTGTATGCCGGTTTATGTATACGGCGACAATGCTTGGGGTTCCGGCG
ACGCTTCTCAGGCAACCAGCTTTATTTATAGTAAAGACCAGGGCAAGACCTGGAGCCGTACGGCGAACTTTACCAGCACG
TCCTCTCTTGGCGGCAGCGGTTGGTCCAGTGAGGCACAGCTTGTAGATTTAGGTAACGGCGTAGTGCGCTGCTTCTACCG
TAACGGTAAAAAGAAAATTCGGTACTGCGATGCCACCTGGAACGGCTCTGGCTATCAGTGGGGCGATGTGGTGGATACAG
GTATTGACATTTGGGGTAACTGCCAGCTGTCTGCCGTTATGTATCCCTATCTGATTGACGGCAAGCGTGCCATTCTGGTT
TCTTCTCCCTCCTCAACAGAGGGTCGTAAAACCGGTGCCATCTTCACCTTGCTGCTGAATGACGACAATACTGTTTCTAC
CGAATATGCCAAAAAGACCATTACCGCAGAGGGCGCCATGTTTGCCTACTCCTGCTTGACGGTGCTGAAAGACGGCCGCG
TGGCAGATTTGTACGAGACGGACGCCTGTGACTTTACCTATAAAGTTTTTGATATCCAATCACTCACCGGTATGGATGCG
GGTGTTCCAACCACAACGGATATTCAGATGAATGTGGGTCAGAAGAAGACCTTAACCTTCTCTGCGCAGAATGTGAATAA
CTCTGCAAGCGATATTGTGTCTTTGTCTGCCGCGAAGGAAGTACCCGGTGCCACTGCCAATAAGGCAACGGATGCCAATT
ACAGCGGCGATTCCATTTCTGTAAAGCGTGCTTTGTACACCTTTACCTCTACCGGTACAGAGTACACCATTGCCCACGCA
GGTATGTACTTAAGTGTGGGTACAAACGGTAAGGCCGGCTATCCCGGTGCGTCTACAGCTGCCAATGTTACATTGCGTGC
AGTAGACGGCGGCTTCCAGCTGTTGCAGGACGGTCATTACGGCCTGTATTTTATGGAAAAAGATTCCAAGGGCAATGTGG
TGAACCACTTTGAGCGTTGGGATTTTGAGGGTAAAGATAAGGATACCAAAACAGAGGAAGAAGTGCTGAAAGCCACCACC
TTCCAGCTGTATCGCAGAATCCGCACCGGCGAGACCGGCAGCACGGAGTTGCCCGGCTACATTCAAGTGAATACTGTGGA
TGACGGCGAGGAATATTTGATTGTCTATCACGGTACGGACGGCTATTTCCTGCTGAATCCCTCTACCTCTACAACGAATA
TGTATGCCCATTGCTTGAAGGCAAACGGCGGCAGCACCATTGACGGTTACAATGTTACCGTTACCGCCAACGCAGTAGGT
AATGCTGTGGTACAGGCAGGGCTGAATACTTATAATATAACGGTTGTGGACGGCGACTTGGCTGTGACCGGTGTGGTTAA
GTATGACCCGGTGATTTATACCCACGGTGATGCTTCCCGTAAGGGGCAGCCGTATATGTATTGCGGCTCTTTGATTTCCG
ACGGTTCCCAGGCCGGCGAAAAAGAGACCCATTATAAGGTTAACGACAGTCGATATACCATTACCGGCATAAAGTGTGTG
GAGGATTCCGCTGCGAATATTAACTATGCGCACGGTAAGCTCAGCGGCACTTTGCATATTGCAGATACTGCCGAGTATGC
AAATTATAACAAAGGCGAAACGGTCACCATTGAGACCAATCTGACGGATACGGACGGCAATATTTGGACCCAGACGGATA
AGCTGTATGTGGCTTCTAACCCGGTAGCGGGGCACTCTGTTGGTACACAGAATTTGTACACAAATGTAGTCGTTGCGTCT
TCTGCTTTAGGCGCTATATATGTGGCAGAGGATTCTTATGGTAATACTGACAGAAAAAATTACACCGGCACAATGGGTAT
CGAAAATGCGTATAATATCGAAGATGCGAATGCTTTAACTTTTGAAGATAGCTGGGGATCAGCCCGCGGAAATTTGTATT
CTACTAGTGCCGGTGATAAAATTGCCGGTCTGTCTGACAACTACAAGAAAGCCAGTGGAGATAATTGTCTTAAAGTGAAA
GACAACTCAATGGTATCTGCGTACTACTATTATGATATGAGTAGTGATTCAAATGCAGGTATTACCCGGAATAATGCAGA
CGGCACCAGTTATTCCTTTAAGCTGGCCTATGTGCCTATGAAGAGTAGCGGTTCCCGTACAGACAGCAGCACGGTTTCTT
TCCCGTCTGCAGATTCTCTGAACTATGTGACCGGTACCGGCTTCTCTGCCGATCGTATTTACTTTGACAATTACACCATG
GGTGCCGGTGTTAAACAGTATCAGACCATAACCGGCACATCTTCCGTGCAGCCTAATCAGCAGGAAGAGCAGTCTGTGTT
GGCTGAGACTCAGTCTTATTGCACGAATACTAAGAAATCCGGCCTGATTTCAAATACTGTTAAGAACTATTTAAACCTGG
GTTTGACCCTACGTGTAAAGGTCTGCAACAAGAGCAACGAGCGTACGCCGTATAATGAAGCGGTGAGCAAGGTGCGTGTG
TCCACGGACTTCACCAAGGAGACTTGGGACAAGTACACCACTGCGCTGCTGAACACACAGGCATACCTGAACAATTACAC
CCTGCTGACCACGGACGAGACCACCCAGGATGTGGGCACGGTTTTGGATTCTACTTATACCGGCCTGACCAAGCGTGCAG
ACTTTACGGAGCTGGAAAAGGTGGTAGAGCAGAACAAGGCGGCTTATGACAAGGGCTTTGCCGGCAATGTAACCGATACG
GACCAGAATAAGTACACGGTGGACAGCTGGCAGAACTTTGAGAACGCCTATAAAACCGGTGCGGATCTGCTGGCGCAGTA
TCCGGAAAAGGGCAGAAATAATGTGGCAGGCTTTACCGTAGGCCCCGATTCTGCGGAAAAGACCACCACCCAAACTCTAA
TTGACGAAACCGCAACCCAGCTGAAAAATTCCGGCCTTGTGGTTGCCGCTGACGCCAGCGCCTATGAATCTGCCCGCAGC
ATCAGCGCCACCATCGACCGCACAGCGTTCAAGGACGGTGGTACCGCCATTACCAATACGGTAACCAAAGGCAACGGCAC
CATTTATAAAGCCTACAACGGCAAGGATTATGTGAATGTGCCTGCTGCCCAGCAGGGTACGGTAGACGGCTTTACTACGG
ATTTGCTGAGTAATATGAATGTTGGCGAGTCCTCCTCGAGTGGCCGCACCTTTACCGTTTCCTGTACTGTCAACGGCAAT
GCCTTTGAAACGAAAGAGGGTAAAGCGCTGTATCACTACGGCACCATTGCTCACTTGGATTTCTCTGCTTACAAGTCTCA
GGATACCGTTTGCGTTGTGCATACGGCAACCGGCGATACAAAGGATACAAAGATTGACCTTGCCAAGTGCAATTATCAGT
TGTCGCTGCTGGTTCAGCGGGATACCACCATTACGGTGACCACTGCCACCAGACCCAATGTGATTGTTGCCGACTACTTT
GGCACGATTTTAGGCGCATTTGAGGGCGCCACCAGCGTAACTGTAAAGGGCAACACCGTAACGGTGGGTGATACAGTGAT
TACCGCCAAGGATTCCCCCAAGTACACCTTTACCGGTTGGACTTGGAGCGAAGGCACCCATCAGGTTCCGGCGGGTCAGG
TTGCGCAGATTGTGCAGAAAGGTACACCCACCGGTGTGGATGTGGACTACACCGTCAGCAACAGCGGCACGGCGGCAAAC
GCCTTGATCAACGGCGCTACCCAGTACACCGCACCCGGCATCAACAAACCCTTAGAGCTGACCTCTGACAACGCAGTGTA
CTGGACCCGTACCGTAAACGGTGTGGAGACTTTGGCTTCTTATGAGCAGAATGTTACCCTGTTCAGCGCCAATACGGATA
CCACTTACACGGCATACGCCAGCTTAAACGATCTGCCCAAAGATTTGCAGGAGCAGGCAGAGAGCGGCACGCCGGCTTTG
AATGGCGTAGGCTTCTTTGCAGACAACAAGTTTACCTTGTCCTGTGATTATTCTGCCAGTGCGGATGTGACCGTTTTGGA
GGTGGGTGTGATTTACTCCACCACTAAGAATGGAAAGGACACCCTTGTGAAGGGCGGCGACGGTGCGACAACGGTTGTGT
CCCGCAATGTTGCCAACTGGACAGGCAGTCCCAATTCCGGCACCTTTACCATGACCAAGAAGGGCAGCGATACGGGCAGC
CATTATATGCGTATGTATGTGAGCTACCGTACTTCTCGTATGAACACCCAGGTACCCTTTGTGGTTTATGGTGATATTTA
TCAGTGCGTAAACGGCGTTGTTTCCGCAGTTCACTAA
>igc_K01186_MH0419_GL0087067_2061455_unknown_unknown
TTGAAGAGAAGCGAGGATGCAGGAATTACCTGGAGTGAGAGGCTTCCCGTACCGGAGAGCTTCAGTACCTCTCTGGAGTG
TCCGGCGATTTTCCGTTTAAAGGATAAGGACGGAGTCAGCAGATTGTTTATTTTCGGGGGAGGACAGTGTCCGTTTCGAA
GAGCTGTTTCAACAGACGACGGGAAGACCTGGTCGGAACTGGAACCGATCGGGGATTTCGGCGGCTTTTTCTTCAGCACC
ATGGTAGAAACGGGAAAGGGAGAGTATCTAGCCCTTTTTCATGATGAAGGAGCATTTATCCATGGCGGGATTACGCAGAA
AGCAGAGATTTACAGAGCAGGCGAAGAAGAAAAAGACTATCGGACACGCTGCCTGAGAAGGCACCGCGCTGCGGAAGGGG
AGAAATGGTCGGAGGTAACCGGTTATCCCATTGAAGCACCGGAAAAACCGGGGGATGCCTGGAGAAAAATTTATGAGACC
GTGTACGGGAGTAATTTCCCAGACGGGCATTATGAAATCTACCAGACCAGAAGCCGGGACGGAGGAATGACCTGGAGCAG
ACCGGAAAGGATCTGTGCTACGGAACAGCCGTCCAGACTGTGTGAACCCTGCATGGTTCCGTCGCCGGACAGAAAACAGA
TTGCCGTGCTTTTACGTGAAAATTACCGGAGATCCCAATCCATGTTTTCCACAACAGATGATAAGGGAAAGAACTGGAAA
CCGGTACAGGAATTGAACGGCGTGCTCACCGGAGACCGGCACTGTGCAAAGTACTTAAAGGATGGAAGACTCTTTATCAG
TTTCCGGGACATGAACCGCCAGTCACCGTATTACGGAAGCTGGGTTGCCTGGATCGGAACCTATGAGGATCTGGTTTCCG
GCAGGGAAGGAGACTGCAAACTTCTGTTGAAAAAAAGTTATGCAGAAGACTGCGCATATCCGGGAGTGGAGGTTCTTAAG
GACGGAACTGTTGTGACAGTCACTTACGGAAAATGGGAAAAGGATGCCCCAAATTATGTCCTTTGCGTTCGCATAAGCGA
TGCTGAACTTAAGACTTACGGGAAGACTCCGGTGTGA
>igc_K01186_MH0421_GL0126263_165133_unknown_Lipid_Metabolism
ATGATAGTTTGCAAATTTAATAAACTTTTAGGAATAGGAAACGATATGCTGGTTTATTTTTTCTTTTCATTTGCCAATCT
GAATTTTTATCCGTTCATTTACTATCAAATTTATCATTCTTCCGACATGAAACATCTGAATGCATTTCTATCCATCTTTT
TAGGACTGACCCTGCTGGTCCAGCCCGAATCCGTTTTTTCTCAAAGCCCGGCTGAAACCATCCGCTGGGATTCATCGCTC
TGTCTTCCCGACACGGGCGGAAAGCCTCATCCCGGACTAGCTGGAGCTTTTTCGGGGTGTATCGGCGATTTTCTGATCAT
CGCCGGCGGAGCAAATTTCCCGGATGCCACACCTTGGAACGGTGGCACGAAAACATGGTGGAACACACTCTACTACAAGG
ACCTTAACGATGCCTCACCTGCTTGGAAAGAAATAAAAGACGCCTTGCCTTCTGCCCGGGCCTACGGTGTATCTATTCCG
TTGACAGACGGTACTTTATGTATTGGCGGATGTGATGCCAAGCAATGTTATAGCGAAGTCTTCGCCGTCCGGATGCAGAA
CGGGAAAGTCGAAATAGACAAGAACTGGCCGGAACTGCCTGTTCCGTTAGCGAATATGACCGGAGCCAGACTGGGGAACA
AAATTTTTCTGGCCGGCGGACAAGAACAAATGAAACCGGAAGCGGCTACTTCGCATTTCTTCATGCTCGATCTGTCTCAG
CCGGAAAAAGGATGGCAAACCTTGGAATCCTGGCCGGGAAAAGCACGGGGTTATGCCGTCAGTGCCGTACAGAATAATGG
CTCAGACGATTGTTTCTATCTGTTCAGCGGACGGAATTATCAACCGGACGGAGCAATGGAAGTGCTAACCGACGGATTCG
TTTACAATCCCCGCCTCCAACAATGGAAAAAGTTGTCAGGTGAATTTCCGGTGATGGCAGGAACTGCTCTTGCCGTCGGC
AGTCATCATATCCTTTTCCTGGGTGGTGTTGAAAAACTGATACCAAGTTCGGATACACATCCGGGGTTCAGTCATCAGGT
TTTAGCCTACCATACAATCACGAATACGCAGAACACAACAGCCATCTCTGAAGTTCCAATTGCAGTTACTACCAACCTTG
TATCACACGGAAAAACACATTATATCACCAGTGGAGAAATCAAACCGGGTGTCCGTACACCTGCTATTCTCCGGTTTGAA
GTCTGCCCTAACATAACGGCTCATTCTCTTCGTACCACCGTACCGGTTTTAGCCGGAGAAACGGTGAATCCGGTTGGATA
TATACAGATTATCCAGACTCCGGGAGAGAAAACGCGCCTGACAAGCCTTGCGTATGACTTATCAGGTACGACAGATTTAG
GTGACATCGAACAGCTGTCATTGTTTGCCTGTCAGAAAGACGGACGGATCAAGACTTCTGATTTACTCGCTTTTTCGGAT
ATTTCGTCTCCAACCGGATCTTTCCGATTGAATATTCCCTTAGAATCGGATACGACCTGTTTTGGACTGGCGGTCCGGCT
GAAGAAAGAAACCTCTCTGCAGCATCGGGTGTTGGTCAACTGCCCGGAAATTACTCTCAACGGAAAGACATATCCCGTTC
AAGGCTCTTTCAAAGAAGGATTGCGCACAGGCATTGCCCTTCGGAAACACCGGCAAGACGGCGTACACACCAGTCGCATT
CCGGGATTGATCACCTCGAAAGATGGAACGCTCCTGGCCATCTATGACGCCCGCTGGGAATCCGGACGGGATTTGCAAGG
AGACATCGACATTGCCCTGAACCGAAGTGAAGACGGCGGGCAAACCTGGCAACCCATGCAACGGATACTCGACCTGCACG
AATGGGGCGGACTTCCGGAAAAATACAACGGCGTGAGTGATGCCTGCATCCTGCTGGATGAGCACACCGGCGATTTATAT
GTAGCCGGCTTGTGGATGCATGGGGTGTTAGACCGGAATACCGGGAAATGGGTAGAAGGACTGACGCAAGACAGTACGCG
CTGGATTCATCAGTGGCAGGCAAAGGGTTCACAGCCGGGCTTGGGTGTCAAAGAGACATCCCAGTTCCTGATAACGAAAA
GTACCGACGACGGGAAGACCTGGAGTGAGCCTGTCAACATCACCGCGGCCACCAAAAGACCGGAATGGTGGCTGTTTGCA
CCGGCACCGGGACACGGCATTACTTTGAAAGACGGAACACTGGTCTTCCCTACACAGGGACGAGACGAGAACGGCCTTCC
TTTCTCCAATATCACATACAGTCAGGATGGCGGAAAAACCTGGACGACCAGCAATCCGGCTTATTCCAATACAACCGAAT
GCATGGCTGTCCAGCTTGAAAACGGAGACATCATGCTCAATATGCGCGACAACCGGAATCACGGCGTCATCTCGCCCAAC
GGACGGAGAATCTGTACCACATCCGACCTGGGCAAGACCTGGAAAGAACACCCGACGTCGCACGCCGTACTTACGGAACC
GACCTGCATGGCTTCTATCCACAAGCATCATTATACGAAAGACGGGCAAGCGAAGTCGGTGTTAGTCTTCATGAATCCCA
ATTCATACAACGAGCGCAACCGGCTGACCGTCAAATTCAGCTTTGACGACGGGCAAACCTGGCCCGAAAAGTACTGGATC
TTACTGGACGAATGGGGCGGAGCCGGATATTCCTGCCTCACGTCGATCGACGAACAAACTCTCGGCGTCGTCTACGAAGG
CAGTGGTGCGAACCTCATCTTCCAGCAGATTGATGTGAAAGATATTTGCCGATAA
>igc_K01186_MH0422_GL0141541_1154836_unknown_Lipid_Metabolism
TTCATGGGATGCAGCCCCGGCAGAGGAATTCAGCTTCAGCATGGACGATACTCCGGCAGGCTGCTCTTCCCCGTGTACTT
TGTAAACCCGCATGGCGTTCAATGCGCGGCGCTGATTTACAGCGACGATCACGGAACGACATGGAAGCGCGGAGAATCCT
GCAACGACAACCGGCTTTTTGAAGGGCGGCTTCACCATTCCCGAACGCTCACAGATAAGCGGCTGGATACTAACGAGGCC
CAGGCCGTGGAGCTGCCGGATGGCACAGTGCTGCTGTTTGCCAAAAGTCCTTTTAATGAAACAGGGTGCGTGGCCGTAGC
AACCAGCAGAGATGGAGGAATAAGCTTTGATTCGACCCTTCGCTTCGAATTATCCCTTCACACAACAGATAGCTTATCCG
TCATTTCCTGCGGGCAACGTATAGATGGGTATCACGCCTTGCTTTATGCGGGAGGAGATTCCGTAAGCGGGAGCTGCAAT
GGCGCGGTTAAACTGGGCTTGCTCCTGGAAGATGAGAAGAATACTATCGAATGGCGCTATTCACGCCTGGTTAAGCCGGG
AACCTTCGGGCATTGCAGCCTGTCAATGATTTCCTGCTCGACGGTCGGTCTGTTTTATGAGAGCAGCGGCGGCTTAGATA
TGTCATTTCTGCGTATGGACATTCCCTTTCTAAAAGCGGATGACAGTCCGCTTCATCCCGTTGAGCTAACAGCGTTTCAT
TGCAAAGCCACGGAAAAGGGGACAATGTGCACCTTATGCTTTAATCAGCCTGTGATGCTTTGCGGCGATAGGCGGCTGAA
GCTGCGCCTTTCCCGGCGTGTGGCTCTGGCCTGCTATCACTCGCGGTCTAAGGATTGCAAGTCCTTTTATTTTATTGCTT
CGAATGTTGTCCCGGATGCGGTAACAGGCTTCTCCTGCGTCTCCGGAATGAAGCTATTCTCAGTAAACGGTATGTGCTAT
CAGTATATTACGCGCGAGAAGCGCTTCGTTTGGCAGTATGCCAGCGACGAACAATCCGTATTCTTCTCGCTGTTTTCTTC
CCATATCGATACCTTTGACGACGGCAAACGCATCGTATCGCATAGCGACAACTGGTACTCGGCGAATCGGGTTCCTGAAA
ACAGGGAGGAAGCGGCAGTATCCTCGGGCACACGCTGCAATAGCGAGCAGATGGTGCAAAACATTCTTCAATACGTTCAC
CTAAATTATGCCTTGCCACTTACGCTTCTGGAAATTGCCAAAAGCCTAAATATAAACGCGGCATACTTGGGAAGAATCTT
CTCCAGCCGTGTCAACCAAACCTTCAGCGAGTATCTGGCTTCCTATCGTATCGCCCGTGCACGCGAGCTGCTCAAGGATG
ATTCCCTGCTGATATATGAGATCGCC
>igc_K01186_MH0422_GL0202642_2434994_unknown_Lipid_Metabolism
GCCCATCGGGTAGGGCTGATGCGTAAGACCGTTGAAGAAAACGGCATGCGAACACAGCTGTTGAATGTATACGATGAGCA
TCAGGCGCAAATCAACATGCTGAATACCATTGGATGTACTATCGAAGCGGGCGTTGGTTACAGACTCTATCTCAACGGAA
TGCTTTTGCGCGTTTATCGGGACGCAAACGCTTGTTTCCTAAGCGATATCGCCAGCCTTGCTCCTTTGAAGGCGATTCTG
ATCGGCAAAACGGTGGAGTCGCAGAAGTTGGAATACGACCGTGCGGAATTCCTGGGAGATATTGATTTTTTGCATATTTA
CGACGGGGTTCTGCCGGAAGAAGAAATCCTTTCCGTTACCGCGCAAACCATTCCCGACACATCGATACGGATACCGGAGA
ATACATTTTGCTCTCAGCCCGTTCAATTATTCTATCCAGGCTATATGGGAGCGCCAAATTACCGTATGCCCTCGCTACTT
GAATCCCGGTCAGGCACGCTGCTGGCCGCTATTGACCAGCGTATGCACGGCCCGCTGGAACATCCCAACAAGATACACAT
CGTTATGCGCAGAAGCACAGATGGGGGGCAAAGCTTCGGCGCTGGATTTCCCGTTGTACAAATGCCCGAAAATGCACAGG
CGATTGACAGCTGCATGCTTCAGGATCGGGATACGGGGCGCATCTTTTTGCTGACGGGACAGTTTTCAGAACACACAACG
CTGTTTTCTGTAAGTCCGGGAACGGGATATGAAATCATAGACGGCCAGATATACCGGCAACTGTTGGACGATAACGGCGT
GAAATATCTTGAAAGCCCGACGGGAGAGATTACTTGCCGTGGAAAGCCGACGCCCTATACAACGGGGCGCGGCTATGAAT
TGTTTTATCAAGGAAAATCTGTTGGCTATCTATTCTCGGAACGCTGCCCGCTGCGCGTCTATCCAACCAGCTATCTCGTT
TATGTTTATAGCGATGACGATGGG
>igc_K01186_MH0422_GL0216001_687063_unknown_Lipid_Metabolism
ATGGTATTCGGCAATTTATTGTTACATTTGTATCAGACCAACCCGAAAACCATGAAAATCACACTTTTCCTCCTTATCGC
CGCAGCCATGGCCGGCACCTCGCATGCAGCAGCCCGCCACGAAGGAGCCGCGCAACTCACGCAGCAGAAAAATATCACGA
TCTGTGTCGGCGAGACATCGACACCGATACTTCTCGACCGCACGGACAACGAACTCTTCCGCATACGCCTCGACGCCCCT
GACGGAGGTACACTCACCTCTCTCACGATGACGCTCGACGCGGAATCGGCACGGCACGCCGCCGAAGTCAAGCTCTATTA
CGGCGGTACGGATGCACGCAACACACCGCGCGAACGCCTCGCCCCGACCGACTACATACCCGACGGCCGCCTTGAGGCCG
AGCCGTCATACAGCCAGCTGCTGGCGTACGACAAGGGCGCCCGAACGGTCAGTTTCGACGTGGACAAGGAGCTTTTCCGC
GGCATAAACTACCTGTGGGTAAGCATCCGAATGAAGCATAATACACCCCTCACACACAAGCTCTCGGCCGCGATCAGTAC
GATCACCGTAGGTGGTGCGGAATGTACATTCGAGACCGTCGGCCGTACCGGACAACCTCACCGCATGGCCGTAGGCGTAC
GACATGCAGGTGATGACGGCGCCGCCGCATACCGCATACCGGGCCTTGTCACCACCTCGCGCGGAACGCTGCTCGCCGTC
TACGACGTGCGCCACAACTCCTCGAAAGACCTCCAGCAGCATATCGACATCGGGCTGAGCCGCAGCACCGACGGCGGCCG
CACATGGGAGCGTATGCGTCTGCCGCTGAGTTTTGCCGACGAGGGCACGCTTCCCGCGGCGCAGAACGGCGTGGGAGACC
CCTCGATACTCTACGACCCCACGACACAACGTGCATGGATCGTGGCGGCGTGGTGTCATGGCATGGGCTACGGCATGGCA
TGGAACAACTCGGCACAGGGGATGGATCCCGACATGACGGGACAGCTTGTATTGGCATACAGCGACGATGACGGCAAGAC
ATGGAGCGAGCCCATAAACATCACCCGACAGGTGAAACGTCCCGAGTGGCACTTCCTGCTTCAGGGGCCCGGGCGCGGCA
TCACCATGCGCGACGGCACCCTCGTATTCCCCACACAATACATCGACGCCGAGCGCATGCCCCACTCGGCCATCATGTAC
AGCCGCGACAGCGGCCGCACGTGGCACATGCACCTCGGGCCGCGCGCCAACACTACCGAAGCGCAGGTAGCCGAGCTTCC
GGACGGAACACTGATGCTCAACATGCGCGACAATCGCGGCGGCAGCCGCGCCGTGGCCGTTACGGATGATCTCGGCGCCA
CATGGAGTGAGCATATATCATCACGAAAGGCGCTGCGCGAGCCCGTATGTATGGCAAGTCTCATATCCGTGTCGGCCGGG
CAAAACATCTCGGAACGAAACATACTTCTCTTTTCGAATCCGGACAGCGACCGCGCCCGACGGGATATAACAATCAAGAT
CAGCTTCGACGACGGATGCACATGGCCAGCCGAGAACCAAGTATTGCTCGACGGGGAGGATGGCTGGGGATATTCATGTC
TTACGATGATCGACCCGCAAACCGTAGGTATTCTATACGAAAGCAGTCAGGCTCACATCACATTCCAAGCCATACCGCTC
GAAGACCTGATGCCCCGCTAA
>igc_K01186_MH0422_GL0225603_1774401_unknown_Metabolism
ATGACTTATCCCAAACTTCAGGAGCTTCTTCCTGACGGACGGGTCTATGAAAATACCCACATGGGCACGCTGGAGGCATT
CCTGCCAACTGGCGGCTATGAGACAGCCCACGGCCCCGGATTGCTGGAGGCCGAAAACGGTGACCTGCTGTGCGTTTGGT
TTGCAGGCAGCTTTGAGGGCAATGCCGATATCCACATTGTCTGTTCCCGCCTGCCCAAGGGAGCTGACCGCTGGGAAAAG
GTTGTGGATGTTTCCGGAGACCCTCACCGCAGCGAACAGAACCCCAGCCTGTTCCAGAATCCCAACGGTGAAATCTGGGC
GCTGTATACGGCACAGCTGGACCGGGTAGAGGGAAAGGACAATATGCAGTTCACCTCTATTGTGCGCCGACAGACTACCC
GGGATTTCGGAAAGACCTGGGAGAAGCCCGTGGTGCTGTTCCCGGAGGAGGGTACCTTTTGCCGTCAGCCTATCCAGATT
CTGTCCAATGGACGTTGGATTATGGGCAACTGGATTTGCTCCGACAGTGCCAATGGCTTGGCGGGAGATCCCACGGCGTT
CCGTATCTCCGATGACCAGGGGGCTACCTGGCGGATGGTTATGATGCCGAAGAGCAACGGCCGGGTTCATGCCAACGTCA
TTGAACTGGGAAATGGTTCCCTGGTGGCCTTTATGCGCAGCCGTGCCGCAGATCATATCTACATCAGCCGCTCTCAAGAT
TACGGCGATACCTGGACGGAGCCTGTGGCTACGGTGCTGCCCAACAACAATTCCAGCATCAGCGCAGTGAAGCTGCAAAG
CGGCCGCATTGCCATTGCCTACAATCCCACCCATGCGCCCAATGCAGACCCCAACGGCTGTGCCTGGCCCGGACTGCGCT
GCCCTGTAGCGGTGGCCCTGTCCGAGGATGGGGGAGAGACCTGGCCTATGATTCGCTATATGGAGTTGGGGGAAGGCTTT
GTTGGTCCTGAAAATAGCACGAATAATCTGACCTATGAGTACCCCTGCATTATGCAGTCCCGGGATGGCCGACTGCATCT
GGCCTATGCCTACCGGAACCGCAGCGGTGTTAAGTGGATGTCCTTTACGGAGGCGGATGTAATGGGCGCCAAGCGGGAGA
AGAGTGGACGCTACAACCCCACCTCTGCTCAGATTCACTGA
>igc_K01186_MH0423_GL0000473_3752647_unknown_Lipid_Metabolism
ATAAAAAGTAAAGATAACGGCGAAACTTGGAGCGAACCAGTAGATATAACTCCTCAGATTTACGGCTCCGCTTGTAAAGA
CACTGTAAGAAAGAATTGGCATGGCGTATTTGCAGCTTCGGGAAACGGAGTTCAGCTTAGAAACGGCAGAATGTTATTCG
TTCTAAATGTTAGAGAAACCGAAGCCAAAGAGCTTTTTATTAGAAATTATGTAATGTATTCGGATGACGGAGGCGATACT
TGGAATGTTTCTAAGAACGCTCCTCAAAGTGATAAATCTGGCGATGAGGCAAAAATAGTGGAACTTAACGATGGAACTCT
ATTAATGGCTATAAGGGCGAAAGATATTTATCAAAGGAGATTGGCAAAATCTACCGATAATGGCGAGACTTGGGGCGAAG
CGGTATTTAGAAGCGATTTGCCTTCTTCGGCTTCAAACGGCGATATAATCTATTATACTTCCACCTTAAATGGCTGGGAT
ACAAATAGAATAATTACAATGTTTGATAGCAGACCTTATACTCAAGCTACGCCTCCAGGTGACCCAAAATTATATTATAG
TTATGACGAGGGCAAGACTTGGAAAGGTAAGCTAATACATAGCGGTCAAGCTGGATATTCTTCATTAGCCATATTGAATG
ACGGAAGTATTGGTATATTAGCCGAAATAGGAGGCGCTTGGAACGGTCCAATATATTTTATGAGAGTGAATATGAAATAT
ATTACTGATAATAAAGAT
>igc_K01186_MH0423_GL0018770_3696136_unknown_Lipid_Metabolism
ATGCAAGGAATGGCTGCAGGACCTGGATTTACTAATAATATTACTTATGGCGATAATACTGAAATAAATCCAACAAATTA
TATGAGTAGAGCAAAAGATATGCTTTTTACAAATACTGGAAGTATACATTATAGAATACCAGCATTATTGACGCTACCAA
ACGGAGATATCTTGGCTTTTGCGGATAAAAGAACTGGAGGAGCGGGAGATTTGCCTAATCAAATAGAAGTTTATGTAAGA
AAAAGCACTAATAATGGAACAAATTGGGGAGCAGAAAAACGAGTAACTCCAACTAGCTTAAGTAAATTCGATGGGTATGG
AGATACGGCTGCGGTTTTAGATAGAAAAACGGGAAATGTTATAGCGGTAGTAGCCCACGGACAAGGTTTTTTTCAGTCAA
CCTCCAAAGACCCTATTAGAATTATAACGATTAGAAGCAGAGATAATGGGGAAACTTGGGAAGCGCCGATAGATATAACC
TCTCAAGTTTACGGAGATGGATGCAAAGACCCTACAAGACGATATTGGTATGGCGCTTTTGTTTCCTCTGGCAACGGACT
TCAATTAAGAAACGGAAGAATAATGTTTGTTCTTAATGTTAGAGAATCTTCACAATTAATGGTGCAAAACTATGTTATGT
ATTCGGATGATGGAGGGCATAAATGGAAAGTATCGAGTGGCTCTCCTAAAAATACAAGACGCGGAGGCGAGGCAAAAGTT
GTCGAATTAAATCAAGATGGACATTTA
>igc_K01186_MH0426_GL0092601_2018660_unknown_unknown
ATGACCTCCACGGACATAAAAATCCAGTATTTTGGAACGCTGGGAACCCAGTCCACTTATTGTGCGTGGCCCACAGTCAT
TGAAAATGACGGAGAGCTGCTTATGGTCTGTTCCGGGGGGCGTCAACGACATGTATGTCCCTTTGGCAGAGTGTATTTTT
ACCGATCTTCCGATGGCGGCAGAACATGGAGCGTGCCTGAAGTTCTCTCTAAGGGACCGCTGGACGATCGTGATGCCGGA
ATTTGCCGAACTGCCACAGGAGCTTTGCTGGTAAATAATTTTACAAGTATTTATGCATTCGCACACAACCCTGACAAGAT
ACCAGAGGAGTGGAAAAAGCTTGCCGGAACCATAACACTCAATACTCTGCATGACGAACTGGGTTTTTTCATGCGCCGAA
GTACGGACAATGGCAAAACCTGGTCGGAAAAGTATTCCATTCCGGTCAACAATCCCCACGGTGCGGCACTGCTCAATGAC
GGCTCGCTATTGCTGATCGGACGCAATCTGTCGGAATCTTTCGTCCATCTGGATGCGGGAACCCGTGCAGGAAACAGGAT
TGCAGTTGCCCGTTCCGTTGATGACGGACTGACTTGGGAGATTATTTCCGCCCTGTCTATGGCACCTGGACATTCTGCTA
CGCTCTGCTATGAACCTTACCTGATTCAGATGCCGAACGGACGTATTGTCGCTACCATTCGAGACCAGAATAATTATCCT
TTAATACAGACCTATCAGAGCATTTCCGAAGATAATGGATTCAGTTGGACAGAACCGAAAGTGGTCAGTGACGGCTATCC
TGCGCATCTCCTGAAATTTGCAGGCAGTCAGCTTATGATGACCTGCGGTTTTCGCACCACGCCTTTTGGAATACGTATAC
GTATATCTAAAGACTCTGGCATGACATGGGGGAGAGAGCATATTCTCTACGGAGAGGGAAAAAGCTGGGATCTTGGTTAT
CCCACCACGGCGGAAATGTCTGATGGAACTTTCTTTACTCTCTGGTATGAAAATATCGGTGACAGAACTGCTTTGAGGTA
CTGTCGCTGGGAATTTAAAAAAGACACAGTTTCGGATACAAGTTGTTAG
>igc_K01186_MH0427_GL0029481_6447440_unknown_Lipid_Metabolism
ATGCATATATTGAAAAATATGCTATTAGTAGTTTTTGTGCTTCTCCTTTCTTCAATGAAAGGGGAAGCTCAGACTGCTAA
AAGCAATATTCCTTCTGGCTTTCCTAAACACACAGTATTCTCTGCAGGTGACAATAATGTAAACAGTTATAGAATCCCTT
CTCTCATTGTTGCAAAAGACGGATCAATAATTGTTTTTTGTGAAGCACGTAGAGAGAGTTGGCGAGATAAAAGCCGTACA
GACATTGTCATGAAGCGCAGTACCGACAATGGCAAAACTTGGTCAACAATGCAAGACCTTACACATGGCTCTACAGGAGC
TTTCATGGATCCGACCCCATTGATAGACCATACAACAGGAAGAATATTTCTTTTTACCCTAAAATCCGCAACTATCATCC
AATACACGATTAAG
>igc_K01186_MH0427_GL0045375_414515_unknown_Lipid_Metabolism
GTGGACCTCACCCATTTCCTCGTAACCATCCGCAAGGCCGCCGTTCCCGCTGAGCCTCAGGTGGAGATCTTCACCACGCC
AACCACCCAAGCCATTCCTTACCGCATACCCGCCATCGCTACGGCATACGACGGAACAGTAGTGGCCGTGGCCGACTACC
GCTACAGCCGTGTGGACATTGGCAGCGGCCGCATCGACCTCCACATCCGCCGCAGCCACGACAATGGCGCCACATGGGAC
GACATCATGATGCCCGAAGTGATGCGGGGCGATGGCGACAAGACCGAGGGCCATCAGAAGGCGGGCTATGGCGACCCCTG
CATCGTGGGCGACAGCGAGAGCCCCCGCATGATCATCACGGCCTGCTCGGGCACACCGGGCTTCTTCGGTGGCACACGCA
CCCATCACCAGGGTTGGGCTCGATGGTACAGCGACGACAATGGCGCCACATGGAGCGAACCGCAATATATCGACGAGGAG
TTCATCTATTCCAAGTTCGACAAGAGCGCCTACGGTCCCATCCGCGGATGGTTTGTGGGCAGCGGAAAGATTTGCCAGAG
CAAGACCACCAAAGTGGGCACCCACTACCGCCTTTACTGCGTGGGAAGCAGTTGCCGCCAAGGTAGCAACGAAACCGCCA
ACTGGGTACTCTACTCCGACGACTTCGGTAAGACGTGGCTGTTCCTGGGCGGATGCGACGAGAGCCCTGTGCCAGGTGGC
GACGAGCCGAAAGCCGAGGAATTGCCCGATGGCAGCATCTTGCTCTCAAGCCGATGCACAGGCGGACGCAACTTCAACAT
CTTTACCTTCTCCGACACAAGGAGCGGACAGGGCACATGGGGACAAGTGGCGTTCTCGGGAAGCGGCAACAAGGGCGTAA
CAGCACTCTCAAACGCATGCAATGGCGAGGTGTTGCTTGTGCCCGTGACCCGCAAGAAGGACAAGAAGACGATGTTCCTG
CTCCTCCAGAGCTTGCCTTTCGGTAGCGGACGCGCCAACGTGGGCATCTACTACAAGGCGTTGGAGTCGCTCGCCGACTA
CCGCACGCCCGACGCCATCGCCAAGGATTGGGACGGACGCCATCAGAGCTCATACATCAGCAGCGCCTACAGCACCATGA
CCTGGCAGAAGAACAACACCATCGGCTTTGTGTATGAGGAGGACACCTACGGCACATCGGGTGGTGGCTACACCATCATC
TACAAGAACTACTCCATCGAGCAGATCACCGATTCGGCCTTCACCTACAACCCATCGGTCAATGGCGACAGCCTCACCGC
CCTGGGCATGGGAGCCGTGGTCGACGACGTTACCTCAACCGACAACGTGGGAACCATCGTGGGGCAATACACCCCGGAGG
CCGCCCACTTGGTGAACGACGCTTACAGCGAGTATGCAGCCCATCCGTCGCGCCAGCAATACGAGCGCCTCAACGGCATC
ATCGGCTCAGCGCCTCGCGTGAAAATGGGCTTGGAGCGCTATTACACCCTCCGCAACTACGGACGTGGCGCAAAACTCTA
TGCGCTATATGCCAACAACGCCACAGAGCTCAGCGTGAGCACCAACCGCAAGGCGGAGAAGGCCATGTGGTGCATCGTGC
CCACGGCCGACGATCCCGAGGTGTTCTATCTGGTAAACAAGGCGCACCCCAAGAGCATGGTAGGACCCACGCTGGCGGTG
GAAAAGCGCACGGTGCTCACCAGCAACCCGAAGGAAGCGGGCCGATACCGCATAGTGAGCACAACGCAGGGACTCAGCAA
ACTGCAATGTATCAATCCCACCAACGCCACCTATCCCTTCCTACATCTTGCCGGCGACAACGTGCGTATCGTACCTTGGT
TGGCTTCGTCGCCCGCCAACAACGCTCCGTCGTTCTGGTACATAGAGCCCACCGACGTCATGACGGGCATCGAGCACATC
ACCCTTCCGCTCAACCCGAACGCCGCCGCAACCGCAGAAGCCTGCTACGACCTGGGCGGACGAGCCATACAGCAGCCGCA
GAAAGGACAGGTCTACATTAAGGGAGGGAAGAAACGCGTAGAGTAA
>igc_K01186_MH0427_GL0057625_2759331_unknown_Lipid_Metabolism
ATGGGGTTCATTCATTTGCTACCTGCATTGCCTGATGCTTGGACAGAAGGTAACGTTGAAGGTTTGCGTACTCGGGGCAA
CTTCACGGTTGGCATTACATGGAACAATGGAGTGCTATCACAAGCAACTATCCATTCAGGATCAGGCGAACAATGTGTTA
TGCGTTATAATGACAAGACACTGAGTTTCAAAACAAAGAAAGGACAAACTTATCGCGTGAGAGAAATCAACGGAAAACTC
ACTGTTTATTCGCCTACATTCTCTTCAAAGCTGCTTTTTAACAAACATGCAGCACAATATCGTATACCCGCTATTGCACA
ATGCAAATCAGGAAAAGTCATTGCCTTCGCCGATCATCGCTACCATGGCACAGATATTGGTTGGGGACACCATCTTGACA
TCGTAATGAAAACAAGCAACGATGGCGGAAACACATGGAGCCCCAACGAACAAATTGTAGCACGTGGAGGTAGCAATATC
GCAACTGACTTTAACTGCGGACATGGCGATGCTGCCACAGTTGTTGACCGCGAAACAGGTGAAATACTCATGATATGTGC
CTCAGGAGGTATCTGCTATTGGGATTCTACTCGCGACTTACCCATCATGATGGGACGATATTATAGCACCGACGAAGGGC
TAACATGGCATTGTGAGGATGTTACAAAACACATCTATCAGCTTATGCCCGATGTTACTGGTGCCTTCTTTACAAGTGGA
CGTATTGCACAAAGTAGCCGCATAAAAGTAGGGACACACTATCGAATTTATTCAGCATTAGCCACTAAACAAGGAAACCG
CGTGTTGTATAGTGACAACCTTGGTAAAACGTGGAACGTACTTGGTAATTATTCAAATGCAGCACAGACAGCACCCAAAG
GTGATGAAGCAAAAATAGAAGAGTTGCCTAATTGA
>igc_K01186_MH0428_GL0026449_1656557_unknown_Lipid_Metabolism
ATGAGCGAGAGCGGAGGTCCGGGTTATAAAGGAGATATAAGCGCTCAGACTACTAATACTTATATCACAAAAAGCACTAA
AGTTATGGTATTCCCTTTGAAAGAAGGCAATGATTATTATAGAATTCCGACTTTGGTGCAACTTACAAACGGAGATTTGC
TTGCTTTCGCCGATAAAAGAATAGGAAGCATAGGAGATTTGCCTAATAAAATAGAAGTAGTCTATAAAAGAAGTAAAGAT
AACGGTAAAACTTGGTCTGCCCAACAGCTTGTATCTCCTAAATGCACATCTGTAGATAATAGCTATGGAGACGCCGCATT
TATTTTAGATAGAAAGACGGGAAACATTATATGCGTTGTCGCTTCAGGTCCGGGATTTAAGCAATCTATTCCAAATAAAC
CTATAAGAATTAGCGTAATAAAAAGTAAGAATAACGGAGAGACTTGGGAACAACCTGTAGATATAACCTCTCAAATTTAC
GGTTCGGCTTGTAAAGACCCTGTAAGAAAGACTTGGTATGCCGCATTTACAAGCTCAGGAAACGGAGTTCAGCTTAGAAA
CGGTAGAATGTTATTCGTTTTAAATGTTAGAGAAAATAGCGAATGGAATGCCAAATTATTCAGAAACTATGTTATGTATT
CGGATGATGGAGGCGATACTTGGATGGTTTCTAAAAATTATCCTACGCATTCGGATGGCTCTGGCGGTAATGAGGCTAAA
ATAGTAGAACTTAATGACGGCACTTTATTAATGGCTGCAAGACCTGGAGGCGTATTAAAAAGATATTTGGCAAAATCTAC
CGATAACGGCGAGACTTGGGGAAAGGCTGAACCTCGAAGAGATTTGCCTTCTTCATCTTCAAATGGAGATATAATATATT
ATACTTCTACGAATAACGGTTGGGATAAAAACAGGCTCATTACTATGTTTGACTCAGCCGACACTTATCCGCCGCCGCCG
TCAAATCCAAAAATATATTACAGCTATGACGAAGGCAAGACTTGGAAAAGTTTCTTAATACATAGCGGTCAAGCTGGATA
TTCTTCATTAGCCATATTGAATGACGGTAGCATAGGCATATTGGCGGAAATAGGAGGCGCTTGGAATGGTCCTATATATT
TTATGAGATTAAATATGAAATATATTACTGGAGGTAAAGATAGCGGACCGTTTAAAGTTAAAGTCAAACAAAAATAA
>igc_K01186_MH0428_GL0062845_1291279_unknown_Lipid_Metabolism
GTGTCAGGAGATTTTGAACAAGGAAGTATAAATGAACAAAAAATGAGAAGTATGATTTTTTCAGCAAACATAAGCAAGGC
ATTGTGTCTCGCTACGATGGGTATTACCCTGATGATGCCTGCACAGGTTGCTGCTGCAACCCCAGAAATGGCAGTTGAGG
CTCAGACTGTGAAAGATCAGGGCGGCATTACGGTCTTCCCTAACAGGGAAGCGCAGTATCGCATTCCTGCCATCGTGGAG
TGTAAGTCGGGTAAGTTGATTGCGTTTACCGATCATCGTTATCATAATAAGGATATTGGTGGCGGCCGTCATCTCGACAT
CGTGATGAAGACCAGTATTGACAAGGGTGCTACCTGGAGTTCTCCTGAGCAGATGGTGGCAAAGGGTGGAAACGGTATTG
CTACCAGTTTCGACTGCGCCCATGGCGATGCGGCTGTCGTGGTTGATAAGAAGAGCGGCAGAATCCTCCTGATGTGTGCA
TCGGGTGGTATCGGCTACTGGGAGTCTAAGCGTGGTCATCTCCTGATGATGGGTAGATACTACAGCGACGATGAGGGTAA
GACATGGTATGGCGAGGAAGTGACCAAGCAGATCTACGACCTCATGCCTGAAGTGGAATCTGCCTTCTTTACCAGCGGTA
GAATCTGTCAGAGTAAGCAGATCAAGGTAGGCAAGTACTATCGTGTCTATACCGTGTTGTGTACCCGCAGCGGTAACCGC
ATTCTCTATAGCGATGACTTCGGTCAGAACTGGAAGGTATTGGGCAAGAATGTAGCTGAGGCTGCTCCTCACGGAGATGA
GGCTAAGATCGAAGAATTGCCAAACGGCAACGTATTGCTCAGCAGTCGTGCGATGGGTGGACGCCACATCAACATCTATA
CTTATGAGGATAAGAAGACTGCCACAGGCTCTTGGGGCAAGGTAATAGCTTCTGATGCCAAGAATATGGGTGTTGCAGCT
CACAAGAACTCTTGCAATGGCGAGGTTCTCATAGTGAATGCCAAGAAGAACGGTAAGAAGGTGAAACTGCTCCTGCAGAG
TGTTCCGGTAGGTCCAGGCCGTAACAACGTAGGTATCTACTACAAGGCATTGGAGACTCCTGCTGATTATGCTACTCCAG
AGGCGATTGCCAAGAACTGGGAAGGCTGTTATCAGTTGAGCAACACAACATCGGCTTACTCAACCATGGTTCAGGGCAAG
GATGGCAGCATCTACTTCCTCCTGGAGGAGAATGCCTTCAGAGATCCTAAAACCCAGATGGATGATTATTACGACATCCG
ATTCTATAACCTGAGCATTGAGCAGATAACGAACAATAAATACAAATAA
>igc_K01186_MH0428_GL0088032_2172355_unknown_unknown
ATGAGCATCATCAAGTATCCAATCAGCAACGACCCGCTGCATTACGAAGCCTGGCCCGACGTTGCTCTGACCGACACAGG
AGCGCTTATCTGTGTTTTCAGTGAGTGCACGCACCATAAAAATCGCACATACACCCGGATTATGCAGACGGAATCTTATG
ATCGCGGACGCACATGGACGCACAAACATCCCGTAACGGATGGAACGGAAAACCAGCCGTTCTTTTTTAATTGTCCGCGC
ATTTTCCAATTATCCGGTCACAGACTCGGTCTGCTGGTGGACAGAATCCGTCACGGCATTGAGGAAAGTGCTCCGGACGC
ATCGGACCTTCTGCTGTTTGAATCCGACGACAACGGCGCGTCATGGTCGGAACCGCGTCAGCTACCCCTGCACGGGATCG
TTCCCGATAAACTCGTCCAAACAGCGGACGGACGCCAGTTCGTTTCAGCCCATCATTCATTTCAGGGCAGACTTTCACAA
TTCCTTATTTATTCGGACAACAATGGCAAAAACTGGAGCGCTCCCATTCTGATGGCGCATTCCTCCGACTGCGAACTCTG
CGAAGCCTCCCTGCTTCCGGTCGGCGATGGAACGGTAATCGCCCTGCTCCGGGACAACACATGCCGGGGCGCCGACTGCC
GCAAAGTCATTTCCCGCGACAACGGCGAAACATGGGGTCCTGTGCTTGACTTCCCTCTTCCCGGCGGATACCGTCCGGTC
GCAGGTGTTCTGAACGACGTCAGAATATTGATCGCATACCGTTTCGGTCAGGGCGGAAAACGCGGGATCGGCACCAATAC
CCAGAACCTCTTTGCCGCCTTGACGACCAAAGAAGCTCTGCTGGAAGAAGCAAGGTCGCAGACAGCGGTAAATATTCTTC
CGGTCGACCATGACCGTTCAGTCCATGCCGATACCGGTTATTCCGGCTGGATCCAGTTTCCCGACGGGGAAATATACATC
GTCAACTATATCGTCGATGACGCCGGAAACAGTGCGCAGATCCGGGGCTACTCCCTGTTTCCCGACGATATCGTGATAAG
CCAGTGA
>igc_K01186_MH0428_GL0091536_1666391_unknown_Lipid_Metabolism
TTTACTAATAATATTACTTATGGCTATAATATTATTTGTCCATCATCATCAGCAAATTCAAATAAACTTTTTACAGATGA
TGGAAAAACATATTATAGAATACCAGCATTATTGACGCTACAAAACGGAGATATCTTGGCTTTTGCAGATAAAAGATATA
ATGGCGCGGGCGATTTGCCTAATCAAATAGAAGTTATGGTAAGAAAAAGCACTAATAATGGAACAAATTTTAATGGAGCA
AAGAGAATAACGCCACAAAGCACAAGTAAAAAAGACGGACATGGCGATACGGCTGTAGTTTTAGATAAAAAGACAGGGCA
TATATTGGCTTTAGTTGCCGCAGGACAGGGTTTTTTGCAGTCTACTCCTCATGACCCAATTAGAATAAAAGTAATTAGAA
GCAAAGACAATGGAGAAAATTGGTCTGAGCCGATAGATATAACCTCTCAAGTTTACGGAGATGGATGTAAAGACCCTACA
AGGAGATATTGGTATGCCGCTTTTGTTTCCTCTGGCAACGGACTTCAATTAAGAAACGGAAGAATAATGTTTATAATAAA
TGTTAGAGAAAGTTCTTCAACTTCAGCTACAAGTTTTAGAAATTACGCTTTATATTCCGATGACGGCGGATATAAATGGA
GGGTTAGTAGAGGAAGTCCAAAAAATCCAAGAGGCGGAAACGAGGCAAAAGTTGTAGAACTTAATGACGGCTCATTGCTT
ATGCATATTCGCTGGACGCCAAATAGATTACAATCAAGGTCTTACGATTACGGAGAAACTTGGACGGAAGCTACAGTAAT
AAATGATATTCCTGCATCTCATTCAAATGGAGATTTGATTGTCTATACTTCTAAAAAAAATAAATATGATAAAGACAGAC
TTATCACTTTGGTTGATAAGCGTCCTTGGGGCAATAATAATAGAAAATGCATATGCAACGGAAATGGAAATTGCAATGCT
GGTACTCCAGGATGCCCTACATTTTATGTGAGCTATGACGAAGGCTATACTTGGACAAATAGCAAACGACTTTATTCAAG
TCATGCTGGATATTCCTCTTTAGCTATTCTTAAAGACGGAAGTATTGGAATATTGGCAGAATTAGGTAATTCGTGGAATG
GTCCAATATACTTCCTAAAAACAAGCATAGAATGGTGCAATCCTAATGATAATCCTCGCTCACCAACAAACTAA
>igc_K01186_MH0428_GL0120817_1944961_unknown_Lipid_Metabolism
ATGCGAGATGGAAATAATTATTATAGAATACCAACTTTGATACAGCTAACAAACGGAGATTTGCTTGCCTTTGCCGATAA
AAGAAAAGGAACTATAGGAGATTTGCCTAATAGTATAGAAGTTGTTATGAAAAGAAGCACGAATAACGGTAAGACTTGGT
CTGCTGAAACAAGAATTACTCCCGAAAGCAAATCCAAAACGGACGGTCATGGAGATGCGGGATTTATTTTGGATAGAAAA
AGAGGAAATATCGTTGGCGTTGTGGCTTCCGATAACGGTTTTTTAGCGTCTACTCACGAGAAGCCGATAAGAATTAAAAT
AATAAAGAGTGTAGATAACGGCAAGACTTGGAGCGAACCTGTGGATATAACTCCTCAAATTTACGGCGCTCAATGTAAAG
ACCTTACTCGAAAGAATTGGCAGGCGGCGTTTGCGGCTTCGGGAAACGGAGTTCAGCTTAGAAACGGCAGAATGCTATTC
GTTTTAGCCGTTAGGGAAGCTAAAGAGAATTTTGCTAAAAATTATGTCATGTATTCGGATGACGGAGGCGATACTTGGAA
GGTTTCAAAAAATGCTCCTCAAAGTTCTTTAGGTGGCGATGAGGCAAAAATAGTGGAACTTAACGATGGAAGTTTAATAA
TGGCTATACGACCGAAGGATATTTATCAAAGGAGATTGGCGAAATCTACCGATAACGGCGAGACTTGGGGCGAAGCGGTA
TTTAGAAGAGATTTGCCTTCTTCGGCTTCAAACGGCGATATAATATATTATACCTCTACATTAAACGGTTGGGATAAAAA
TAGAATCATCACTATGTTTGATAGCGTTCCTTATACCAAAGCTACGCCTCCAGGTAGCCCAAAATTGTATTGGAGTTATG
ACGAGGGCAAGACTTGGAAAGGTCGTCTAATACATAGCGGTAATGCGGGATATTCTTCATTAGCCATACTTAAAGACGGA
AGTATCGGTATATTAGCGGAAATAGGAGGCTCTTGGAACGGTCCAATATACTTTATGAGAGTAAATATGCGATATCTCAC
AAGTAATGCGGATAAAGGACCGTTTTATACTAATCAGACGGCTACGAATAATAATAGCAAAGTAAAATAA
>igc_K01186_MH0428_GL0169104_1225216_unknown_Lipid_Metabolism
TGCAAAGGTCAATACTTTCCAGATAGCGAAGGTGATTCTGGAGGAGCTGGAGGCGGCGGTATCTCTGGAGGAGGAGCTGG
CGGAGGTTCTGCTGGTGGAAATATCGTTGGAAAAGATTATAAACTTCCAAAAGGCTCTCTATCTCAAGAAGAACAAAAGA
AAGCTATGGACCCTAATAAATATTTTACTACTTTATTCAAGAAAGGCGATTATAATTCAAAATATTTTAGAATTCCAGCG
TTAATTTGCACTTCAAATGGGACGATTTTAGCCGCTGCTGATAGAAGATACGAAAAAACTGCAGACTTGGGCAAAAGTAG
TAAAATAGATGTTATCGTTAGAAGAAGCGAAGATTTGGGAGCTACTTGGAGCGAGCAGCCTATAGTAGTTGCTGGAGTCG
CTACAGATTATGCTTCAAGTTATGGCGATGCTTTTTTTATTAATTGTCATAATGGCGATGTTTTATGCGGATTTATAACT
GAACCTGGAATTCAACAAAATGGTAAAGGCGAAACTGTTATTTACAGGAGTAAAGACGATGGAAAAACTTGGACTAAACA
ATATAGTTTTCTTCCTACGACTATAAATAATGCTAATAAAGGTTTTGGAGCTTCTGGACAAGGATTAACTTTAAGGCATG
GAGCAAACGCTGGAGCTAAAAAATTAATGTTTGCATATTTTCAATGGAATAAAGATGGTGGTTTAAGCGTAACCTCTATG
GTTTCATCCGATGATGGCATGACTTTTTCGGCATCTGGAAATGTTAAACCTTCACCAGACAATAATATAGACGAAACCAA
AGCAATAGAACTTTCTGATGGAAGCATAATGCTTAATCATAGAAAAGGAGTTTATCAAGGAGGTAGGGCTTGGAGTAAAT
CTACGGACGGAGGAAATAATTGGACTTATCAAGGAATTGACCAAGAAGTTTTGGACCCTGGCAATAACGCCGATTTTACA
AGATACGAATTTAATGGCAAACATATAAAAACACCTGAATATATTTTAATGATTAACGCTAATGTCTCAAAAGCTAATGC
TTGGTTTACAGCAAGGAAAAAACATACAATTAGAATGACGGCTAACGATTTTGGAAACGGAAACGGAACTTCTACGGGAA
AATATATTTATACAAAACAGCTTGTAAACGGAGGCGAAAGTCTTTTTTCTGGATATCCTGCCATAACCACTTTACCAGAT
GGAACTATTTGCACTCTTACGGAAGAAACATCGGACGGAAGCGTTCAGGATGCATACGATATAGTTTTTAGAAGATTTAA
TTTATATTGGCTTTCCGATGGCAAAGAATATGTAGATTATAATACTGATAACTTATTTCAGTATAAAAATTATTAA
>igc_K01186_MH0431_GL0147356_6234129_unknown_unknown
ATGAACTACCCGGTGTTGCAGGAGCTGCCGTTTGACGGTACGATCTATCGGAACGGGCACATGAACACGCTCGAAGCGGT
GCTGCCGCCGGGAGCATATACGTCACACCACTCCCCCGCGCTGTTGGAGCTGCCGGACGGCGACCAGCTTTGCGCGTGGT
TCGCCGGAACATATGAGGGGAATACGGATGTGGGCATTGTCTGCTCCCGGCTTCCGTGCGGGAGCGGGAAATGGACGGAG
CCACAGCCCATCTCGCACGACGCGGAGCGCAGCGAGCAGAATCCCTCGCTCTTCCTCGCGCCGAACGGCGAGATATGGGC
GATGTACACCGCGCAGCTTGCCCGTGCAGAAGGCAAGGACAACATGCAGTATACGTCCGTCGTGCGCCGCCAGAAGAGCA
CAGACGGTGGTAAAACGTGGAGCGATTACGACGTTGTG
>igc_K01186_MH0431_GL0152940_2061618_unknown_unknown
ATGGCAATTCAGAAATTCACGGTCAGCAACGATCCGGATATTTACGAAGCATGGCCCGACGTCGTGCTTGCGAATCCGGA
AAAGATGGTCTGTGTTTTCAGCGAATGCACGCACCACGGCAATCGCTCCTATACACGGGTCATGCTCACGGAATCCACGG
ATCGCGGACGCACATGGACGCCGAAACACCCGTTGACGGAAGGCACCGCCGGAAAGGATTATTATTACAACTGTGCAAGA
ATCAACCGCCTCTCGGATGGGCGGCTGGTCATCACGATCGACAGGGTCTTTCACAAAAACGACGAGTCAAAAGAGCAGAA
TGCACAGGTTCTCCTCTATTTTTCCGCAGACGAGGGCAATACATGGGAGGGGCCGTTCAGTACGCCGATGAACGGAATCG
TGCCGGACAAACTGATCGAACTTCCCGGCGGACGCCTGATCGTTTCCGCACACTACCGGAGCAACGGCAGACTGGCACAG
TTCATGCACTACTCCGACGACGGTGGGGAAAGCTGGAGCAGACGCATTACCGTGGCAGAATCTCCGCAATTCAATTTGTG
CGAGGTCTCCATGCTTCCTCTGGGCGGCAATACGGTCGTCGCCTTCCTGCGGGAGAATTCTCTCGTCGGTTATGACTGCA
AGAAAGTGATTTCATATGACAGAGGCAACACCTGGGGGAAGATCATTGATTTCCCGCTTCCGGGATGTCACCGTCCGACC
GCAGGAATGCTGAATGACGGGAAAATCCTGATTACTTATCGTTTCCATCAGGGCGGAAAGGGGTGGCTCGGAAGCTGGAC
TCAAAACTTTTTCGCAGCAGTCACGGACAGGGCGTCGGTTCTTGCCGAAAACCGCGGCGAATCCTCTGCCAGAATCCTCC
CGGTCGACTTCGACCGTTCCCCGAAATCGGATCTCGGCTACTCCGGCTGGGTTCAGTTTGCAGACGGGGAGATTTATATC
GTCAATTATATTGTGGATGACGCATGGGATAAAGCGCAGATTCGCGGCTACTCTCTCCGCATGAACGACTTCTTCTGCGA
TTCCGAAAGAAAGGAGGCGGACCAATGCGTATCCTGA
>igc_K01186_MH0432_GL0020956_2396869_unknown_Metabolism
ATGTTAAAGCGTGATTTTCATGTGATGGCATGTTCACAACGCAGTTTTAATATGTGCCATGCCTCCAATTTAATCAAATT
AAGCGATAACACGGTTATTACTGTATTTTTTGCCGGATCTCACGAGGGAAAAAGCGATACTGCAATTTACATGTGCAGGG
CAAAGGAGGGAGAATCATCCGTTCCGGTCAAAATAGCTTCTGCAAACGAAGCCCATTGGAATCCTGTGTTATTTGAGCTA
AGTGAAGATGATTTGGTGCTTTTTTATAAAGTAGGGAATGTCATTGCAACTTGGAAAACCATGATCATGCATTCGTATGA
TAAAGGTTTGTCGTGGACAGCTCCTTATGAGATGGTAAAAGGAGATATAGGCGGCAGGGGTCCTGTACGCAATAAACCTA
TAAGAATCAGTTCCGGCGCGATTTTGTGCCCGGGATCTCTTGAAAATGGTCCGTGGCGTGCTTTTTTGGATATAAGTCAT
GACAATCTACGTACTTTTGAAAAGAGTGCGGAAATCAATTATCAGGAAGACGGTAATTTTTCACCGCTTAATAAAGATAT
AGAAGTAAGCGAGCAGTCTTTTTCAGGAAAGGGCGTGATTCAGCCTACTGTCTGGGAAGATGATAAAGGTGTTCACGTGC
TGCTGCGCTCGACTTACGGCAAAGTTATAAGAGCAGACAGTACCGACGGCGGCAAGACTTTCTTAAAACCGTATCCTGTC
AATATGGATAACAATAACAGCGGACTTGATGCCGTATATGTAAACGGCAAGCTTTATTTAGTCTGCAATCCCGTAGGCGG
CAATTGGGCTGACCGTACGCCGCTGACGCTGTTTTCATCAGATGACGGCATTAATTTTAAAGAAGAAGCAGTATTAGCCG
ACGGCCCCGGTGAGTTCTCATATCCGTGCATCCGCGCTTACGGCAATGCTCTTTATATTTCTTATACCTATTCGCGCAAA
AATATTGCGCTTGACAAGTTCACTATAGACTAA
>igc_K01186_MH0433_GL0046982_1715995_unknown_Lipid_Metabolism
ATGAAACAGACTTTGCGAAGCCTTGCCGGGGGAATTATGCTCCTCGGCATAATGCTGACCGCAGAAGCGGCAGCGGCATC
TACCGCCGCAGGCAAGCCCGTCCGTGACTCCGCCGCCCCCGCCGTCGGCGAAGCAGTCACGGTCTATACCGAGGGGGAGG
CCGGCTATGCAGGATTCCGCATCCCGGTTATCATCCGTACGGTCGACGGCACATTGATAGCCTTCGCTGAGGCGCGTCGG
CACGACAAACGCGACAGCGGCGACATCGACCTGGTGATGCGCCGATCAGAAGATGACGGACACACATGGGGCCCGATCAC
GACGGTCTGGGATGACGGCAGCAACACCTGCGGCAACCCGGCACCCGCGATCCTCAGCGACGGACGGATCGTCATGCTCG
CAACCTGGAACCGCGGCTGCGACCGCGAACGGCAGATCGAAAACCACACAAGCGTCGATACCCGGCGCGTTTTCGTGCTC
CGCTCCGAAGACCACGGACGAACCTGGAGCCATCCCGAAGAGATCACCTCCGAGGTCAAGGCCCCGGAGTGGACATGGTA
CGCTACCGGCCCGTGCCACGCCATCGTCAAGCGCCGCACACCCCACAAAGGGCGTATCGTCGTGCCGGCCAACCACAAAC
GGCTGGGAAACGACGGACGGGTCGAATCCTACTCGCAACTGCTCTTCTCTGATGACGAAGGTCTCACATGGCAGTTGGGA
GCCGTTTCACAGCGAGGCGGGAACGAAAGCACGGTCGCCGAACTCGCAGACGGCTCGCTGCTGCTGAACATGCGTCACTA
CGAACGCGGAGACAGCCTTCGGCTTTACGCCGTAAGCCGCGACGGCGGGACGAGTTGGTGCTGCCAGGGAGAGCATCCCG
AATTGGTCGAACCGCGATGCCAGGGGAGTTTGCTGAACCTTACACGCGGCGAACGCCCCACCCGGCACCTACTCTTCTGC
AACCCACACGACCCGCGCCGCCGCCATAACCTCTCGCTGTGCGAGAGCCGCGACAACGGCCGTACATGGATCCATCTGAC
AACCGTCTGCCCCGGCCCTGCGGCCTATTCCGACCTAGTACGGCTCGACCGCAACCGTATAGGCGTGCTCTATGAAAACG
GCGACGAAGACGACCTCTACCGCCGCATCTCATTCACCATCGTCACGCTCCGGCCATGA
>igc_K01186_MH0433_GL0243700_45278_unknown_Lipid_Metabolism
TTGAAACTAAGAACAACTAAAAAGATTGTTTCCTGTATTCTTTCGGTTCTTTTGCTGGCATCCGCCCTTGTATTGCCTGT
AAGCGCCAATGAAATATCGGACTCAGTCACAGACGAAAACACAAAGAGTTATCTTGTGAACGAAGAAAAGACCTTTGACG
GCACTACAGCGAGCAGGCTGGATATATCAGAGGATATTGACTTTTTCAAGGATAACACAAGTGCAACATGGACAGTTACT
TTTAAAACAACAGCCAATAGCTTCCAAAGTCTTGTTGGTTTGTTTTCTGAAAGTAACGAAAACGGCTACGTAAATATTTA
CCTCAACAGCGGAAATACAATCGGTATTGAGATAAGAGGTACAGAAAACACATCATTCAGCTTTTCAAAAACTTATAACG
ACGGAGAGTTTCATACACTGAGCTTCACCGTAAAAGAGAACGAATATTATAAATTCTATTTTGACGGTGAGTGTGTTGTA
AACAAGAGCGCAACAAGCACAAAATTCACAAGCAATTTTGGCGTTTCAGATTTGGTTGCAGCAACTATCGGCGGTTCAAA
GAGATCTAATGCTTCAAAGGACTGGTCTTTTAACGGAACAATCAAAGATGTTTATATGTCAAACTTTGCTTTGGATGAAA
CAGAGCTTCTCAAGTTCCACGGTATTTTCCCGGCAGAAGTTATATCCGAAACAAATGTTAAGGATACAACAGGAACAGAG
CCTTTGGTAGTTACAGACGATTTTGACCTTGATGCAATCAAGGCTATGGACCAGGGTTCAATCAACATTACATACAAGAG
AGACTCAAGCGTTGCAGGCGCAAGCCTCCAGAGCTATCTTGCTTTCTCCAACGGAGACGCTCAGGATGAATACGCTACTT
TCTATTTGAATTCTGCCGGAACAAGAGTAGGTTTTGAATTTAAAACAGCTGCTCAGAATCCACATACATTCTGGGACGGC
GTAAACCTCAATGACGGAAACTGGCATAACTTAGGATTTGTTTTTGACGGTACAAACGTTACACTTTATGTTGACGGCGT
ATCAAAGGGAGCAAAGGCTTTCACAGGTATGTTCAGCGCATTGACATGGATAAATAATCTCAACACAGTATCTCTCGGCG
GTATGGTAAGAACAGGAAAAACAGGAGCTGGCAACCAGTGGTTCGGCGACTTTAACGTAAATAACGTTAAGGTATATTCA
AATGTTCTTTCAGCTTCTCAGATGGCTTCTATCCAGAACGGAACAGGTTCTGTAGGCGTTTCCGAGGAAGATGTTTCCGA
CAGAACAGCTCTCTTCTATTCAGGCTATGGTAATTCTGCCAACTACCGTATTCCTGCTATGGTAACAGCTGCTGACGGCA
CACTTGTTGCTGCTATCGACCAGAGAAAGACAACAGCTGCTGACTACGGCGATATCGACCTTATGGTAAGACGCAGTGAG
GATAAGGGCGAAACATGGAGCGAGCCTATTATGCTTACAGACCTTCCATCCGGCGGTTCTGTTCATTCGTTTATAATTGA
CTCCGAGCTTTTGGTTGCCGGCGACGGTACAATCTATTGCTTGGTTGATATGTTCCCAGAGTCATATGCTCTTATGAATT
ACGGACTTCTTAAGGCAGGTAGTGGTTATAAAGAAGTAGATGGCAAAAAATACATGATTCTTTATGACGCTGATAAAAAC
GAATACACATTGAGAGAAAACGGCGTTGTCTATACTCCCGAGGGAGAAGTATCTGATTACAAAGTGACAGACTTTGGAAA
AGGCACACTTGTAAAGACAGTTGAGGGCGAAGAGCAGAGCGCAGGTTCTATCTTCCTTTATTCAGGAGCAAACAAAGGCG
AGCTGAGCGTTCTTTGTACAAGTTATCTGTGGCTTTTCAAGAGTACAGATAACGGTCTTACCTGGAGCGACCCTGTGGAT
ATCACAGGCATGGTAAAGGAAGACTGGATGGTATTCTGCGGAACAGGTCCAGGTTCAGGAATAAGTATTACCACAGATGA
GGGCACAGAGAGACTGTTATTCTCAATTTATTTCACAAACTCAGTTACGGTAAACAGCCAGAGTTCTGCTTCCATTTACA
GCGATGACGGCGGTGTTACATGGCACAGAGGACAGTCTCCGCAGGAAATCCTTGACAACGGAAACAGAGATCCCGGTACA
GAAGGTTATACCGGAGCTACAAATATTCAAGAGTTCAACGGATCAAGCACATTAAACGAGAGCAATGATACATTTATTGA
GCATGCTCCCACAAAGGGTATGCTTACAGAAAATGTAATGGTTAGTCTCGGCGGAGAAAATGTAGCTCTTTTGAGCAGAA
ACAGCAAGGCTAACTATGCATATGTATCTCTCAGCAGTGACGGAGGAGAAACATGGGACAGCTGTAAAATTAATCAGTCT
ATTCCTGAGTATTACTGCCAATTGTCTGCAATAGTTCATGAGTATCAGGGTAGAAAATATCTTGTTGTCTCTAATCCTAA
CGCAAGCGGAAGAAATAACATGACAATCCGTGTAACAGATATTACAGACGGCACAATTTCAAAGGATTCAGCCGACTGGA
AATACACAACAATCAACGTAGGACACGACCAGTATTCCTGCCTTACATCTATAGATGAAAATACAATCGGTATTCTCTAC
GAAACAGATACAACATGGCACGCTCTCGACATGCTGTTCCAGAAGTTCAGCATCGATTATCTCCTTGAGGGCAACGGCGG
CAATGTAAACAATGTTCCTGAGTATCCGGAAATCACAGATATTTCTGCTGAGGTTATCAACGGTGCAAACGGAAGCGAAG
GCGTTACAGAGGTTGGCGACACAATCAAAGTAAAGGTTACATTGGGAGTTCCTGTATTTGTAACAGGAAACGCACAGGTT
AAGCTCCAGTACAATGTTGGAGACGAAACAAAGACAGTTTATGCTGACTATGCAGGCGGTTCAGGTACAAATGAAATTTA
CTTCAATTACACAATAGAAGAAAAGTTCAACGGCGACATCAGCGCAGTTATCGAGCCTATTGCAAATCTTGAAAGCAGCA
CACTCAGAGGTGTAAGCTCACTGAGAAACGGCGAAACAATAGCAGTTGCAAGCTATGGTATATCAGCTGACGACGGTTCC
TTTGACCTTGCAGTTGCAGGTGCTGAAGCAGGTTCCTTCCATACAGGAGAAGGCGCAGACAAGGCTATCGACAAGAACAC
AAGCACAATGTGGCATTCAGAGTGGGCAGCCGGCAATAACAGAGATGACCTTTGGATTACTCTTGACCTTGGAGATGTTA
AGGATGTAACAGGTCTCCGTTACATGCCAAGACAGACACAGTCAAACGGTATAATCACAGAATATGATATACTTGTAAGC
ACAGACGGAAGTGAGTTTACATCTGTTGCTACAGGCACATGGGCAGGAGATAACTCATGGAAGAAGGCTGAATTTGAATC
TGTTAAGGCTAGATATGTAAAGCTTGTAGCAGTTAATTCACTTTCATCAGAAGCAGGAAATACATATGCTTCAGCTACAG
AAATAGCATTGTATTATGTACCTGGTGACGAAACAGAGCCTGACTACAGAGAAGAGCTTGAAACAGCTATTCTTAAGGGA
GAGAACAAGCTTAGAATCATCGCTGAAAATCCTGAAACTTTCTGGTATGTACCGGACGTAACAGCATTGGAAGAGAAAGT
GGCAGAAGCCTATGCTCTCCTTGAAAATGCAGAGGCAACCAACGAGCAGTTAATGAATATGATTGACGAGCTCGATAAGG
CTACAGATGTAAGATACATGAGCGGCGATATTGATATGAACGGAAAGATTACAATTATTGACGCAACAGTGCTTCAGCTT
TATCTCAATGAAGAAAATCTTGGTGAGACTGATATTGCAGTTATAGCATCCGATACAGACGGAAGCGGTGAAATCGATAT
AAACGATATTACAGAAATCCAGAAGTATATCGTAGGTATTGTAGAGTATCTCGCACCTTATGAGATGATTATAAGTTAA
>igc_K01186_MH0435_GL0075514_765875_unknown_Lipid_Metabolism
ATGAAAAAACTGTTAGTATTATTTTTCGGAATACTGGCTATCTCCGAAATGAAAGCAGAAGACACTCTTTATGTAAAAGA
GCCTCAGATTCCTATTCTGATAGAAAGACAGGACAATGTACTTTTCTATATGCGTTTAGATGCAAAGGAAACACGTACCT
TGAACAATATGAAGATTACTTTCGACAAAAACGTACCTCTCTCCGAAATCAAAGCGGTGAAACTGTATTATGCAGGAACA
GACGCTTCACAAGACAGGGAACAAAAACGTTTTGCTCCAGTAGAATATATTTCCAGCCATAAACCAGGGCAGACCTTGAG
CGCGAATCCTTCGTATTCTATTCTGAAGTCAACTGTATCGCCTAAGAAAAATACAGTAGTACTAGAAGGAGAACAAAAGC
TTTTCCCTGGATACAATTTCTTCTGGGTAAGTATAGAGATGCAGCCTTCGGCTTCACTGCATACTAAAATTATGGCAGAT
ATCAGTCAGGTAAAGGCAGATGGAAAAATTATCCCTTGCAAAAGCGTGGAGCAAAAAGATGTAATACGCCGTTTGGGAGT
TGGAGTCCGTCATGCCGGCGATGATGGTTCGGCTGCTTTCCGTATCCCCGGGCTGGTTACAACAAACAAAGGCACATTGC
TTGGGGTATACGATGTACGTTACAACAGCAGTGTCGATTTGCAAGAACATATCGATGTGGGATTAAGTAGAAGTACCGAT
GGCGGAAAGACCTGGGAAAAGATGCGTCTGCCTTTGTCCTTCGGAGAATATGGAGGTCTGCCAGCTGCACAAAACGGTGT
GGGCGACCCGTCTATATTAGTCGATACAAAAACCAATACCATCTGGATTGTCGCAGCATGGACACACGGCATGGGTAATC
AGCGTGCATGGTGGAGTTCACATCCGGGAATGGATCTGAATCATACTGCCCAATTGGTTATGGCTAAAAGTACAGACGAT
GGAAAAACATGGTCGAAACCTATCAATATCACAGAACAGGTAAAGAAACCGGAATGGTACTTTTTGCTGCAAGGTCCGGG
AAGAGGTATTACAATGGACGATGGTACCTTAGTCTTCCCTATTCAGTATATCGGTGAAGACCGTATTCCTAATGCCGGTA
TCATGTATAGCAAAGACCATGGAGAGACATGGCACATCCATCAGCATGCACGTACCAACACTACAGAGGCACAAGTAGCA
GAAGTAAGTCCCGGTACACTTATGCTGAACATGAGAGACAACCGTGGAGGAAGCAGAGCTGTTTATACGACTACCGACTT
AGGAAAAACCTGGAAAGAGCATGAGTCATCGCGTACTGCTCTGATAGAGCCGGTATGTATGGCAAGCCTCATCAGTGTAA
AGGCTAAGGATAATGTATTGGGAAAAGATATTCTTATTTTTTCCAATCCAAACATGACCAACGCACGAAAAAATATAACC
ATTAAAATCAGCCTTGACGGAGGATATACCTGGAGTCCGGAACACCAACTGTTATTGGATGAAGGAGAGAACTGGGCATA
CTCTTGCCTGACAATGGTGGATAAAGAAACAATTGGTATTCTTTATGAAAGTAGTGTCGCACACATGACTTTCCAAAGTA
TTAAACTTAAAGATATTGTGAAAGAATAA
>igc_K01186_MH0435_GL0080575_490960_unknown_Enzyme_Families
ATGAAAAAACTACAAACCTTTTTAACCGTCTGCTGTTCTTGCTTGATATGCAACAATCTATACAGCCAACGTATAGAGAC
AGTAAATATTCCTGCCGGAACTTTTTACATGGGAAGTACAGATGCTACTGCCAGAACCGATGAATCTCCCATCCATCCTG
TGACACTGACCTATTCTTTCAGAATGGGTGTTACAGAAGTGACCAATGCACAGTTCGAAGAATTTATGCCCAGTCATAAG
AAGTACAGAGGGAAAAACGGACTTTCCTGCAACGATAATGATGCAGTAGTTTATGTTTCGTATCAAGATGCCGTTGATTT
CTGTACATGGCTCAGTAAAAAAGAAGGAAAAAACTACCGACTGCCTACCGAAGCCGAATGGGAATATGCATGTCGTGCCG
GAAGTTATACTCCATATAACACAGGAGATGCCCTTCCGGAAGAAATGTGCAAGAACCAAGTCATTGCCAGAGATTATCAG
CCTGTTTCTCTAAAGGTGGCTCAGTCGGCCCCCAATGCTTTCGGGTTATACGATATGCACGGCAATGTAGAAGAATGGTG
TTACGACTGGTATGGAGCATATAGCAGCGAAGCTCAAACCAATCCGGTAGGCCCGGACGAAGGAGAATACAAAATAACCC
GAGGCGGAAGTCACCATACCCCTGTACAATATTTACGAAGTGCAACGCGAATGGCTATGATTCCAGAAGATAAACATAGT
CTGACCGGATTCAGAGTGGTAGAGAGCGACTTCAACCCCATATCTTGCAGAATAGACAAAGAAAAAGCATTCTTTCTCCC
TCCTATTCCTTATGTCATACCTCCTTCCAATAAAAAAATTCCTTTCTACAAACACAACCATCAGCCTTCTCTTACCTGGT
GTGATAACGGTGACTTACTCGCCGTCTGGTTTTCTGCCAATGAGGAAAACAGCAGAGAGATGGCTGTACTCTCATCCCGA
TTGAAGAAAGGCACAAGACAATGGAGCGAAGCTGAACTCTTTCTCAAAATACCGGGCCGGAATCTGACAGGAACATCTCT
GTTCAACAATGGCAAAGGAGAACTGCTTCACCTGAATGGAGTAGAAGCTGCAGGCGACTGGCAAAACCTGATGATGATAC
TTCGCAGAAGCCATGATAATGGATTAAGCTGGAGCAAACCACAAATCATAGCTTCAGAGCATACCAAAAGACATCAAGTC
ATTTCAGGTACATCAAGATCGAAAGAAGGATACCTTATCCAGGCATGTGATGCCGGACCAGGAAGTCATGACGGAAGTGC
CATTCATATCAGTAAAGATGAAGGTAAAACATGGACTGACCCTTGGGACGGAAAAGCCTTACCCGACTTCAACAAAGATA
AACAGGGAAGTACTATTGCAGGAATACATGCAGGAGTAGTGGCCTTAAAAGACGGCACACTTATGGCTTTAGGAAGAGGT
AACAGTATCGTCAATCAGGAAGGAAAGAAAAGAATGCCTATGAGTTTGTCCCACGATTTGGGTAAAACATGGACCTACTC
TCCTTCTCCCTTCCCTCCCATCGACGGAGGACAGCGACTGGTATTGATGAGACTAAATGAAGGAGCTATTCTTCTTGTTT
CGTTTACCGACCATCCGCAACGTACTCCGGAAAAAGAAAGAGGAATGACCTTTACTGCTGCCGATGGAACCACGTACACC
GGATATGGAATGTACGCAGCCGTATCCTACGACGAAGGAAAGACCTGGCCCGTTAAAAAGCTACTGACAGACGGAACAAC
ACGTTTTCTGAATGGAGGAGCATGGACTGGACATTTCATTATGGATGCCACTCATGCAGAACCCAGAGGTTACCTTGCCG
GAACACAAACTCCGGATAACACAATACACATTGTAAGTAGCAACCTATATTACCAGTTCAATTTAAAATGGCTGGAAAGC
AAATAA
>igc_K01186_MH0435_GL0104809_77286_unknown_Lipid_Metabolism
ATGAAAAAAAGTGTACAGTTTTTGTTGCTGTTCTTGATGTGCATAAGCGCTTCTTGGACGTGGGCGTCGGACGCTCCCGA
GCGGACCGTCTTGTTTAATATGGGAGACTATGATTCCCAATATTGGCGTATTCCGGCTTTGGTGACTGCTGCCGACAATT
CGTTGGTCGCTGTGGTGGACAAACGAGGCAGCAGTTTGGGAGACCTGCCCAATACGATTTCCATTATGTCGAGAAGAAGT
ACCGATAACGGTAAAAATTGGTCGGAGCCGGTTGTCGTTGCTCAGGGTGGTAACGGTAAAACATATGGCGACCCGGCTGT
GGTACTCGATAAAAAGACGGGAAATTTGATTTGTATGTTCGTGGGTGATCAAGGTCTATGGAATGCAACGCCATATAACC
GACAAGGAATCTATGTCTCTAAGAGTACCGATAACGGTGTTTCTTGGAGCGAGCCGGTAGCTATTACCGATCAGGTGTAT
GCTAACCATAGCAGTTGGTATGCCGGTTTTGCCGGATCGGGCCACGGCTTATGCTTGAAAGATGGCCGTTTGATGTTTGT
TTTGGCGATTCGTGCCACTTCTGCTACCGGGGTTCCTCTTCATAATTATGCTATCTATTCCGATGATGGAGGCGATAATT
GGACTTTATCGACCAATGCAGCTACGACTGCGGGAGACGAGGCCAAAGTGGTGGAACTTGAAGACGGGGATATTTTAATG
AGCATTCGCAATCCAAGTAAGGGCAACCGCATTTTTTGTAAATCCACCGACCGGGGGCAGACTTGGGGCAAAGCCTATTT
CGAGACGGAATTGAAAGACCCGGCTTGTAACGGCGACATCATTCGTTACTCCTATTCTACCGACGAAGGATCGGAAGGAA
AGAGCCGTTTGTTGCACTCTCTTCCAGAAAGCACGACAACCCGTGAGAATGTCACGATTTATCTGAGCGAAGACGATGGT
GAGACTTGGCCGATAAAGAAACGTTTGGTAGACGGTTATTCTGCCTATTCCTCTTTAACGGTTTTGTCCGATGGGACAAT
AGGCGCTTTGGTCGAAGAGGGTAAATGGGATAGTAATCTTCCGGGTGAAGACGGGTTCCAACTCGTGTTCTATCGATTCA
CGATGGATTGGCTCACTTCCGATGTTACCGAGCCACCTGTGGTTTCGGAAGGTACATTGCAGCTGAACGGTACGGATCGC
TATATGCGTATTCCCTCTGCCGATGATTTCAATATTGCTATCGGTGAATCCTACACGGTTACTTGCAAGGTGAAAATGCC
TTTCTCGGGTAGTTCTTGCCGTTTTGTGTCGAAACGTTCTTATACGGGAACGGCCAATAGCGGTACTGTCGGTTGGGAAA
TGTGGGGCGATATGAATGCCAGTACACGATTCTCTACCAACCTTTCCCCTGCCGGTTCGCCGTGGGGTGGTAAAGGTAAC
GGTACAGGTGTCACGTTCACTGAAAATCAATGGGTGCACTTGACTTGGGTTTTCGACTGGAACGAAAATACGACGAATAT
TTATGTAGATGGTGTATTGGGTGAATCGAAATCTCTACACGCTGATTTTCAATCTAAGTCTCTGGAAAATAACTTCGATG
TTTTGGTCGGAGCCGGATATTCGAACAGCGACGGTTCGGCATCTATTCCCGCTTTTTTTATGAATGGCGAGATGGACGAC
CTGCGTTTCTATAATAAAGCGTTGACTTTGGACGAAATTAAAGCCGATATGGACGCTACGGTAGACGGAACGACCGATGG
TTTGGTGGCTGCTTATGACTTTACCGATATTTCGGGGGTGGAAGTTCCCGATATCTCAGGTCACGGACATACGGGTACAT
TGGTGAATTTCCCCAATTACAGTACGCTTTATACCGTGACAATCGCTGCTCCCGACCCCGAACAAGGGACATTGAAAGTG
ATGAACGGTTCCACCGAAGTGGTTAGCGGAACCGGAATACCCGAAAATACGAGGTTGACTGTCGTGGCAGAACCTGCCGA
CGGATACCAGCTGAAAGAAATTCGGGTGAACGATGTGGCATTGGAAAGAAACGTGAACATTTTTACGCTGACGCAAGAGA
CTACGGTTACCGCCGAATTCGAAGAGGCCGTACCGGCATACTGCACGTACGAAGGGAACTCGTCACATGACCAGCGGTAT
GTCCGCAGTATCACTATGAACGGAGGAACTTCTCCTTTCTCGGTATCGGTATATTCCACGACAAGACAAGCTGTTTATGT
AGACAAGACCGACAATGTGTTCGAAGCATATGCCGGAGAGGAGATACAGCCTGTCGTTAATTGGGCGGGAGAATGGATGC
ATGGCTACCTCTACATCGACTACGACAAGGATTACACGTTCTCTTATACTTTGGGGAGCGACGACTATCCCACGGCCGAC
GGTGAGCTGGTCTCCTATACGTTTTATAGCCCGAGTGACTCTCAGTGGGGTAAGAACAGCAAGGGCGAAACTACGGAGAA
TAACAGCAGACTGGACGATGTTCCCTCCTTCACATTGCCCGAGAGCCTTGCTCCCGGCGAATACCGCGTGCGTTTGAAAA
TAGACTGGTGTCACTTGGATCCTTGTGGGCATCCCGATGAAATCGCCAATACCCTTACCGGCAACGGCGGCAACATCGTC
GATTTCACGTTGCGGATCGTGGAACGTCCGGCCACCTATACCGTGACCCTTCCCGAAACAGTAGAGAACGGTACGCTAAC
CGTGATGAACGGCAGTGTGGCCCTTGTGCCCGGAGCAAACACGGTGGAAGAAAATTCGGAATTGACCATTACCGCCACCC
CGAACAAGGGTTATAACTTGGCCAGCCTCACGGTTAATGGCGAGGATATCACGAGCGGCGAGACCCATACGGTAACGGGT
GCGACGGAGATAAGTGTCACGTTCGAGGCCAAGCCCACCCACACAGTAACGTATAGCGTGGTAGAGGGCGAGGGTAGTAT
AATACTGACGAGCGCCGACGGCACACAAAGTTACGAGAGCGGCGAGCCCATCGAGGCCGGAACATCGTTCAAGATCACGT
TCGATCCTGCTGAGGATTACAAGGTAGGTAGAGTGATGTACGGCCCGAGTCAATTCGGAGCTATTATGGAGTTGACTTTG
GCCTCCGACAACAGTTACACGATGCCGGCCGAACAGTTCGTGGGCAATTACACGTTCGAGGCTTATTTCGTATACGATCC
GGAAACCGGCATAGCAGAGAACGATCGAGAGGCGATATCTGCCCGCTACGTGAGTGGCGTTCTCCATGTGGAGGGTGTGA
CGGACGGCGAATTTGAAGTCAATATCTATAACCTCACGGGAAAACTGGTGAGAACGGCGACAGAGACAACAGTCGACGTG
GCCGATTTGGCAAAGGGTTGCTATCTTGTCAAGGTAACGACCGCAGAAGCCGAGAAAGTATTGAAATTCATTAAGGAATA
A
>igc_K01186_MH0436_GL0002864_40974_unknown_Lipid_Metabolism
ATGATAGTTTTTTGCAGAAAAACTTTTTTACCAATAATTCTTTGCCTCTTCTCCCTATTTGGAGTTGCCCAGGCGCAAAC
AACCACGGTTGGAAATCTAACGGCAGACCATGTCGCTGCAACCCCAACTGAAGGAGAGAGTTGTTATTTGTTGTCAGCAG
CAGACCAACGTGTCCCTGGCGACCCTTCCAATGGTCTAACAGCAGACTTTTTCCCCATGTACGAGAAAAATTTCGTGGTA
TATAACAGTTCCACCAACGAGTCTCGATACACCATCCACACTGCCCAGTTCACCAATAATGAGCAATTCAAAATCGTCAA
AATCAACGGCGAATCCAGATTGCTCAATGTAGGAACTGGTGGTTACATGACGGGATCTTGGGGCTCGAATGAAAAAGGCG
AGAAACTGCTTCTCCAACTCATCAGTGGCACCCAGAAACAATATATAATCAAAACTGGCAGCTGTAGCCCGCTATGGATT
AAATGTACAACACCAGGCGGAGCCATCATTGCCGACCGATATAATTACGATCGCGGCGGAGCCAAGAATAAGGGCAAAAC
AACGGCATGGTTCTTTATTCCGGCAGCCGATGTTAAAGCCATGCTCTATATGCGCTTAAACGAGGCACGCCTGTTGATGA
AACAGAAGAACATAGGCACCCAACCGGGAGAACTGCTTTGGAGCGAGACAGAAAGAGCTGATTTCAAGCAGAGACTGGCA
TCCATTGAAAGCTCAACCGACATGAGCCAGTCCACACTCCGCCAGTTAGTGGCTCTCATCAGCGACATGAAAAAAACGAT
TGCCTATCCTCAAGACAACCAGCATTATTTTTTACGTTCTGGCTCCACCAGTAGTGATCTAAAAGGAGCGTTGCTCACAC
TCAACTCAGAAGGACGTCCTTGCTGCACGCTCAACACCAAGGCTGTCAACGCAAACATGGTATGGATGCTCGAAAAGCGT
CCCGATGGCAAGAGGGTGCTGGTGAATTACAATACAAAGGAACAAATCCAGCCAGTGACAACAACCAATGAACCCTTCAG
CATGGGCAAGAAAGACGTCGAAATCAGTTTTTCCTACCTTGACAACCAACAATTTAACATCATTGGCAACAACTGCTATT
ACCACTGCCCCTCTTGGGACATCCAGCGCATTTGCAACTGGAAGGCAGGAGAAGGCACCGGCTCTGCATGGTATTTCGAA
CCCATCTCGGAAGAGCAACTGAAAGCGCCCGTAGAAATCAATGAAATAGTGGTTTCCAACGCCAAAACAACGACTGGCAA
AGGCAACCAAAATGTCCCTGTGTTGCGCATTGTGGCGAATGTCAGTGGATTCCAGGGAGAAATGGTTCTTTCGAAAGTGA
AAATAAGCCTAAAGGGAACCACCAACCTTAACGACATCAAACGCGTCTGCCTCTATGCTTCCAACGACAGTCGCCGCCTG
CGTCCTCAGCAATCAACCTTGCTTTCCCAAACGGAAGGACCCATTGCGCCCGAAATGGAATTGAAACTCAACAGCCAGCT
GAAAATGCTTTCTGGCGACAATATCTTCTATATAACTTGCGACGTGGATGAACAGGCAAAAGAGGGCAATCTCATCCAGG
CCCAACTTGTTGACATGACCAGCGCACAAAACAAAAGTTTCAAGCCATCCAACGGAAAACCATCATACCCAATGACCATC
TTCCTAACGGAAAGCGTGGTGCTTGCTGGCGGAGACTACGGCTCAAAGAACTATCGCATTCCAGCCATCATCACGGCCGA
CGATGGTGCCTTGGTCACAGTGACCGACCGACGCATCAACAACAACGTAGACTTGCCACAACACATAGACCTCTATGTCA
ATCGTAGCACAGACAACGGAAAGACATGGAGCAATCCAATCTGCATTGCTGGCGACGAACCTGGCACAATCGGATATGGC
GATGCCGCAATCCTTAAAAACAAAAACGGCCGTCTCATCGTTCTCTACAACGGCGGAAAAGCCGGACTTTTTAATAGCAC
AGCTGAAGAACCTTTCAGAAAATACAAGGTACACAGTGACGACAATGGCAAGACATGGACAAAACCAGTGGAAATCACCC
ATAGCCTCTATGGTGCAAAATGCAGTGACCCAATAGCCCGTAAATGGACTTCCATGCTGCTCACATCCGGACGTGGCATT
TGCACGCGCGATGGCGTCCTCATGGTTGCTGTTGCCGCAAAGGTTCCTGGAAAGAACGGTTTTTCTGATTATGCCTGCGT
GTCCTACGACGACGGAGAAACCTGGAAAATCGAATCTTCATCGCCAGCATGGGATGCTGGCGATGAAGCCAAACTCGTGG
AGCTCAACAATGGCGACATCCTAATCAGCATGCGACGTTCTGGCGGACGAGAGTTCAACGTTTCGCACGACAAGGGAAAG
ACCTGGGGAACACACTATACACATCCCGACCTCAAGACCAATCCTTGCAACGGTTCCATGATAGTCTATAGTTCCACCAA
AGACGGAGCCTCTCGCAATCGCCTGCTCCACACATTCCCCGATGCAGGCAGCCGCAAAAACGTCAGCTGCTACATGAGCT
ACGATGAAGGAAAAACATTCCCCATCCATCGCACTCTCTGCCCCGATGCTTCGGCCTATTCCTCTTTGACGGTATTGCCA
GACGAAACCATCGGTTGCTACTTAGAAGATGGTGCCTCCGACCACGACTTGGTCTTCATACGATTCTCCCTCGACTGGCT
CACCAACCATGCCGATTCTCCCGAGAAATCCGAATTGTCGCAGGTCATCAGAAACGCACAGACCAACATCGGCAAGATGA
ATGGAAAGGAAGGGCAACCAGGATACCCAACGCTGGAAGCAGCCAACACATTGAAGCAGGATTTGGAAACAGCCCAAAAT
CTTGAAAACGACAAGCAGGCAACAGTTTCGCAAAAAGACGCAGCCGCCCAAAAATTGGCCATGTCTCTGGAAGCATACCT
TCAATCCCACGCCTTGCCCGAGGATGGCAAGACCTATACATTCACCTTCAAGGCGCAGGATGGAGAGCATCAGTATTACA
TCTGTTATGATAGCGACGCGCAGAAGATGGGCTACAAATTACGCACAAACGCCCCTCTCCCCCGCACAGCGAATTTCATC
TGCCACCGCTTCCTCGATGAAAAAGGCAGCATCTGCTATGTCTTTTCGGATGAAGAGGGTCACTATCTCTCCTTCTTCGG
CAAAGAGCTCAACAATCCTCCTTTCGACAACAAGGGATATTCTGAAGGCTTCGACCAGCATTTCAGCACCCTGCAGTTTG
GCAACTTGAATAGCCATTTGGTCAACAACACGCCTGTCGACATCAACGCTCGCATAGGCTGCCTTTCGCTGGTTGGAATC
CGTTACCGCAACGATCAGTATCAAAAAGTCTATTTTTCCGTTTATGACGACGGAAAAGGAAATGGCGCCACAGTCCCTGT
TTTCAAGGAAGAAGAAGGCAGTTCAGCCGTAATGGTGGAGGAATCATCTGTGCCCTACAACAACACGGTCTTTCTCAACA
CCATCGAGGGCCAAGCCATCTCGGGCTTGGAAGAAGGCAGCCGAATTGCTACCTTTAGCGCACCTTTCGCAACCATCCTT
CCCGAAAACATACGGGCCTTCCATGCCGCAGACTATCTAGCAGACAAACAGTGCGTGAAAATGGAAGAAATCAAGAACCA
CATACCTGAAAATCAAGGCATCATACTGGTAAGCGAAGGAAATTGCTCTCAAACGCTACTGACGCCGGCTGCCACGGAAG
TTAAACCGCTGTCTGTCGAGTCCTTCTCCTTCGCCACGCTAAACACCTCCGTTGCCATGACATCAGGAAACTATGTATTG
GCCAATATCAACAACATCATGCAGTTTTATAAAGCAGGCTTGGCCGACTCTCTCCCTGCCAATAAGAGTTACCTGCATAT
AGACGGCATTGCAACGCCGGCATTGCGCCTATGCTTTGGAGACGTCGAGACTGGCATTGAGCAAATCGAATCAGAAAAAA
ATGAAGCCACACTCTATGATTTAGCGGGACGCCGCGTGAACGCCACCACGCAGAGCGGCATCTATATTCGGAATGGCAAG
GTCTTCATAAAGAAATGA
>igc_K01186_MH0437_GL0063280_176045_unknown_Lipid_Metabolism
ATGTTGAAGAAGAAATGGAAGAAACTCCCCACTCTAATTATCCTAATCGCTTGTATAGTGATGAATCTGGCGTTTACTGC
AAGCGCAGTCGATAAAACTCCGATCTATTCCGAATCCGACCTGACCATTTCCAGTTCCAGCGACGCAGTGGCTATTCCTG
CGGACACCGTAGCGCAGTTATCTCAGCTCAGTGGGGGTACGATCATCATCGATTTTACACCGGGCGCGATGACCATCGCA
AATACGCTTATCAGCTTGAGCAATAGCTCTTATAGCGATGCACATATCCATGTCTACATCGACAACCGCGGTTTCCTCGG
CATCGAGGCGCGCAATCATGGCGAGACGCGGTATGTCAACCTTCAGGCACCCGCCGAAGTGACCAGCGGAACTCGCCATG
TTATGGCGCTCTCCGCAGACCCGATCAACGGCTATAAATTCTATTTTGATGGCCGACTTGTATTCCAGATGCCTGTGGCA
TTGTTTGAACTCTGGGAGTACGATTACCGTTTTATGTCCGCGATCTCCGGCGCAGATGTCGGTTATATTGGTGCGACCTA
TCGTGCGGGATCTCTGGCGTATCCCTACAATGGTAAGATCAATCATGTTCAGGTATATGATACCGCTCTTGACCCGACCG
ATTTGGAAGAACTGACCTATGTGGAGCAGGATGCCGGTATCGTGCGGCAGGAGAATGTGTTCTCCTTCGAGGACTGGAAT
ACGGAAGGAATACGTATTCCTGCGATTATCCGTACTGCGCAGGGAACAATCATTGCAGCCGGTGACATTCGCTATGGCGA
CGCTGCGGGTTCCAGCAATGATCCTCCCAATAACTGCGACATCGGCATCCGTGTCAGTAGCGACAATGGCGAGACGTGGA
GTGATCCAACGATGTTGATGAACTTCACGGATTACCCCAATGAGCCGCAGGTTCCGATGAAAACTGACAGCGCGTCCTAC
TGTGATTCACTGTTGGTCAATGGCGCGAACGGCCGTGTGTTCTTCTTCTGCGATGCCATGACCGGCAACGTCCGCGCACC
CTATGCGACTGCGTCTTCCGGTTATACTACCGATGGCCATTTGATTTTGAAGGACGCTTCTGGTACTCAGTACGAGCTGC
ATGAGGATACGGGCAAAGTCTATCTGAATGGTGCTGAGACAGACTATACTGTTGGCGATGATTTCACGCTCTATCAGGGC
AATACCGTTGCAGGTAACATTTTCTACACCAATTATGGCTCTTATGATGGAAATGACGTCCCGAAAAGAACCGAACTTCG
TGTCATTGATACTGTCTTTCTAGTGATGCGGTATAGCGACGATGGCGGCTATACTTGGTCTGCACCCAAACTGATGAACA
ATGGCCTCAAGACATCAGATATGAAGCACTTTGGCACTGCTCCCGGTATTGGTATCACGATCCAAACCGGAAAAAACGCG
GGCAGAATCCTTGCTCCAATCTACTATAACTCCTCCACTTACAGTGGGCTGAGCGGCGCTGTTTTGTACAGCGATGACAA
TGGCGAGACTTGGCAGCGTGGTGCTTCTCCAAATGATGCGCGCGCCAGTCAGGGCTTAAGCCAGATTTCTATGGGTGAAA
TCCAGATTGTTGAGATGCCTTCCGAGGGTAATAATGTATCCACTCAACTGAAGATGTTCGTGCGTCAGGGCGGTGGCGTT
CTGATTGCTACCAGCTATGACGGCGGCGAGACTTGGGATGCTGATATGCCGCAGGAGTCTGTACTGATCGCACCAACTCG
GTATGCTGGTTGCCAGCAGTCTGTTATCAACTACAGTCAGACTATTGATGGATACCCCGCAGTTATCTTTGCCAATGCTG
CTTCCAGTAGCCGTGCAAATGGTACACTCCGTATCGGTCTGATCAAAGAGAATGGCACGAATTCCAATGGCAGAACGATT
TTCGGCTTTGATTGGCCGTATAGCAAGGTGATTCGAACTGGCGAGTTTGGTTACTCTGGTTTGATGGAAATGCCCAATGG
TAATGTGGTTTGCCTCTATGAGCAGGAGAGTAGACCGGACAATATCCATTCTCTTGTCTATGGCGAATATACGCTGGATT
ATATTAAAGGGAACATTGGTGGTACGCAGCCCGACCCGTCTGAGCCTATTGCGCCAGATTTGATCTATTCCGCTGAGGCA
CAGGCTGCACCTGGAACGGACAGCACTTATCCGACCATCAATGCAGATGCCATGGAAAAGATTGCGGCGCTCCATGAGGG
AACTATCGTTGTACAGTTCACTCCTTCGCAGGTGTCCTCTGTACATTCTCTGGTGGGCTTTAGCAATAATGCGTCTGGAT
ATGTGAATTCTCATTTCCATCTTTATATTGCATCCAATAAGCTGGGCTATGAGATTCGACGTCAGAGCGGTGGAGACTTT
GAAAAGTCATCTGTCACAGTATCTTTGGCAGCGAACCAGACTCATACGGCGGCATTCGTGGCCAGTGAGAGCGGCGGCTA
TAAGCTGTTTTTCGACGGCGAACTGGTACAAACTATTTTGTCCAGCGGTTATCCGACTACCGGATATGGTTTCCTTTCTG
ATATTGCAGGCATCAATTCCGGTACGCTGGGAATGACAGATCGGAATGGCGGCTTCCAATATCCGTATTATGGTATGATT
GATAAGATTAAGATTTTCTCCAACGCATTGTCGGATGAGACACTGCTTGGCTGGACAGACGCTGGAAACTTCTGA
>igc_K01186_MH0438_GL0012512_2397027_unknown_Metabolism
ATGGAAGAGATATCGTATCAGGTGTTAGAGCATCAACATATTTTTGAAGAAAAACGCTGGTTTTTACAGTGTCATGCCTC
AACGATCTGTCGCTTGCCGGATGGGACATTAGGTGTTGCATGGTTTGCTGGAAGTCATGAGAAAGCACCAGATGTGGCAA
TTTGGTTTTCAAAAAAGAGAGAAAACGGTTGGTCTGATCCAGTAAAAATTGCAGATAGAGAGGGGATTCCTTGCTGGAAT
CCGGTATTGCTTGCACAGGGAAAATTGTTGACTCTTTTTTATAAGGTTGGAAATGAAATCCCGTATTGGCAGACAATGGC
AAAGACTTCGTCTGATTCTGGAGAAAGCTGGAGCGAGGAAAGAGAGCTTGTACCGGGAGATTTTGGTGGTCGCGGTCCAG
TAAAAAATAAGTGTCTCGTGCTAAAGGACAAAAGCATTCTGGCACCGGCATCCACAGAACAAGATGGATGGAATTGCTTT
ACCGATCGCTCTTTTGATCAGGGAAAGACATGGATTCGATCAGAAACAATTCGACCGATAGCTGGCAGCGTAAAAAATTC
AGGTTTGATCCAACCGACCTTATGGCAGGATCAAGACGGAGAGCTTCATATGTTGATGAGAAGCAGTGAAGGGTGTATTT
TTCGAAGCGATCTGTTAAAACAGACCGGCGAATGGAGTGAGGCATATCCGACGCAGCTTCCAAATAATAATTGTGGAATT
GATCTTGCAATGCTTTCTGATGGCCGATTGGTTCTTGTATACAATCCAATTTCTGGCAACTGGGCGGCTAGGACACCGAT
TGCCTTTTCTGTGTCAGATGACAATGGTAATCGGTGGAGCGAGCCTCAGATTCTTGACTACGTGCCATGTGATATCAACC
AAGAATATGCAGAATTTTCATATCCAGCAATCATCGCAGAGGGCAATGAAGTGTATATCACTTACACATGGAAGCGCAAG
ACGATTGCATTTTGGCATATACGAATTAATTAA
>igc_K01186_MH0438_GL0031386_709088_unknown_Lipid_Metabolism
ATGAAAACAAACTCAAGAAAAAACGCCTTATGCCATCCCGTCTTTACGGTAATTACCAGAATAGCCTTGTGTGCCATCTG
TTTATTGGGCACTCTTTTTGCCGCAAGAGCGACAAACACGCTATTCGTAAAGCGGCCCAACATTCCCATCCTGTTGGAAC
GGCACGATAATGTCCTGCTACAGATGCGCCTGGACGCCTCGGAAGGCCAGACACTTAATGAGATCAGTCTCAATCTCAAT
GAGGAGCTGCCCTTACGGGAAATAAAATCAGTCAAGCTTTATTACGCGGGGACGGAGGCCCGACAAGATTACGGGAAAAA
CCGCTTCGCTCCAGTAACCTATATCTCAGCCCATACACCCGGCAAGACGCTTGCCGCGAATCCCAGCTATTCCATCCTCA
AGGCGGAAACCGTTCCTGTAAGCCATCAAATGACCTTCACTGTCGAGCAAAAACTATTTCCCGGACGGAACTTTTTCTGG
ATTAGCCTGGAGATGAAACCTTCTGCCTCGCTTCACACGACCGTAAGTGCCTCGATCTCGCAGGCGAAAGTGAATGGGCT
AGCAATCCCCATCAAGGACTTATCTGACAAAGGTATGAGGCAAAGAATGGCCGTCGGCGTACGTCATGCGGGAGATGATG
GGGCCGCGGCCTTCCGCATCCCAGGCCTGGTCACGACCAATAAAGGAACATTACTCGCTGTCTATGATGTTCGATATAAC
AGCAGTGTCGACCTGCAAGAGCATATCGATATTGGCTTGAGCCGCAGCACCGATGGTGGACGGACCTGGGAAAAGATGCG
TCTTCCGATCGCCTTTGGCGAGGAAGGCGGATTACCTGCTTCCCAGAACGGTGCCGGTGATCCGTCCATTCTGGTAGACA
CACAAACTAACACGATTTTTATCATGGCTGCTTGGACACATGGCATGGGAAACCAACGGGCCTGGTGGAGCTCCTATCCT
GGCATGGGTAAGAATGAGACAGCCCAATTGGTGATCGCCAAAAGTACAGACGACGGGCAAACGTGGTCGGCCCCCGTCAA
CCTGACGGAACAGGTTAAACGACCGGAATGGTATTTCCTGCTGCAAGGCCCCGGACGAGGTATCACCACCTCCGACGGGA
CACTGGTTTTTCCGATCCAGTACATTGGGCAAGATCGTATCCCAAACGCCGGCATAATGTATAGTCGTGACAGGGGGAAA
ACATGGAAAATCCACAATCATGCCCGAACAAATACGACCGAGTCGCAAGTAGCGGAAGTCGAGCCAGGCGTATTAATGCT
CAATATGCGTGATAATCGGGGCGGCAGCCGGGCCGTCTATACGACTACCGACCTAGGCAAGACTTGGAAAGAACATGAGT
CATCACGGACCGCCCTCATCGAGCCGGTCTGTATGGCGAGCCTTATTAGCGTAAAGGCGGAAGATAATTGCTTGGGCAAG
GATTTATTGATATTCTCCAATCCCAACTCAACCTCTTCTCGAGATAAGATGACAATCAAGATCAGCCTTGATGGTGGCCA
GACCTGGCCTCTCGAGCATCAATTACTCCTTGACGAGGGCGAAAGCTGGGGGTATTCTTGTCTTACAATGATCGATCGGG
AGACGATCGGCATCCTGTATGAGAGCAGTGTAGCGCACATGACGTTTCAAAGCATTCCGCTCAAGGAAATTTGCCGATAA
>igc_K01186_MH0439_GL0136332_5068727_unknown_unknown
GAGGAAAGAAAGGAAATGCACGAAAGTGCATTTTTCAATGTACTGTGTATTTCGGATGACTGCGGTAAGTCGTGGAAAAC
AGTACATACCGATTCTATCGGTTTGTATGAAAAGCATTGGCCGCATAAAGGCTTCAGATGGCAGCAGAATACGAGAGAAA
ACACAATAGAGGAGTTATCGGACGGCAGGCTGATGATGATAACAAGAACATCAGAGGATTATCACTATATAACTTATTCA
TCGGACGGCGGTGATACATGGACCAAGCCTGAAAGGTCATGCTTTCATTCAACCGGAACTATGCCGCATCTGAAAAGATT
ATCCGACGGACGGATTTTGTTTTTTTGGTGCAACACAAAGCCTATGCCGGAGCTTGAAAGAGCGGACGGCGTATGGGAGG
ATGTGTTTACAAACCGTGATGCAAATCATGTTGCAATTACCGAAGATGACGGCAAAACATGGAAGGGGTTCCGCGAGCTT
GCTTTAAATCCGATACGCTGTAATGCTGATTTTCGTTCAGCCGGCGGTCCTCTGGAAACCAGAGATAAGAGTGTTCATCA
ATTT
>igc_K01186_MH0442_GL0026523_1583135_Akkermansia_Lipid_Metabolism
ATGGGAAAGATGATGAATTCCGTGTTCAAGTGTTTGATGAGTGTTGCATGTGCCGTAGCATTGCCGGCATTGGGGCAAGA
AGAAAAGGCCGGCTTTCCCACGGACAGGGCCGTGACCGTGTTCAGCGCCGGGGAGGGGAATCCTTATGCGTCCATCCGCA
TTCCGGCTCTGCTCCAGATCGGGAAGGGACAGCTTCTGGCGTTTGCCGAAGGCCGGTACAAGAATACGGACCAGGGGGAA
AACGATATTATCATGAGCGTGAGCAAAAATGGGGGCAGGACGTGGAGCCCGCCCCGTGCCATTGCCAAGGCGCACGGAGC
CACCTTCAACAATCCATGCCCTGTTTATGATGCCAAAACGAAGACGGTGACCGTCGTCTTCCAGCGTTATCCCGCCGGGG
TGAAGGAACGGCAGCCCAATATTCCGCAGGGATGGGATGATGAAAAGTGCATCCGCAATTTCATGATCCAGAGCAAAAAC
GGCGGTTCTTCCTGGAGCAAGCCCGTGGATATTACCAGAACAACCAAGCGGCCCACAGGGGTGGATATCATGGCTTCCGG
CCCGAATGCCGGAACGCAGCTGAAGAGCGGCCCCCACAAGGGGCGGCTGGTAATTCCGATGAACGAAGGCCCGTTCGGCA
AGTGGGTGATTTCCTGCATTTACAGTGACGACGGCGGCAAGACATGGAAACTGGGCCAGCCGACCACGAATATGAAGGGC
ATGGTGAATGAGACATCCATCGCGGAGACGGATAACGGCGGCGTGGTCATGGTGGCGCGCCACTGGGGCGGCGGGAACTG
CCGCCGCATCGTGTGGTCTGAGGACGGCGGGGAAACATGGGGCCAGGTGGAGGACGCTCCGGAGCTGTTTTGCGACAGCA
CGCAGAATTCCCTGATGACTTATTCCCTGGCCGACCAGCCTGCCTATGGTGGTAAAAGCCGCCTTCTGTTTTCCGGACCC
AGCGCCGGACGGCGCATCAAGGGGCAGGTGGCGATGAGCTATGACAACGGCAAGACCTGGCCGGTGAAAAAACTGTTGGG
AGAAGGCGGTTTTGCCTATTCCAGCCTTGCCATGGTGGAGCCCGGCGTAGTAGGCGTGCTTTATGAGGAGAACCAGCCGC
ATATCAAGAAGCTGAAGTTTGTTCCCATCACGATTGACTGGCTGACGGACGGGAAGGACACGGGGCTGGCCGCCGGCAAG
AAAGCGCCGGAGATCAAGTAA
>igc_K01186_MH0442_GL0173096_16561_unknown_Lipid_Metabolism
ATGAAATTCAAGACTCTCTACCTCGCTGCAGCAATACTGTTTTCAGTACTGCAGGGCGTTATGGCAGACGAAGCCTTTCG
TAACCATCGTTATGATTCGTGGAAGGTTATGAAGTTGCCTGAAAATGCCATTGTATTTGTCGGCAATTCCATTACCGACA
TGCATGTATGGACCGAGGCTTTCGGCAACGACCCGCGTGTTGTTAACCGCGGCAACTCCGGCGGCTATAGTTTTGAGGTG
CTCGACAACGTCGAAAGTTGGGTGCGCTTTAAGCCGGCCAAGGTGTTTATTAAGATAGGTACCAACGATTTGGGCACAGA
CTACAGAGAACAGTCTATTGCCGACAACATTTCCAAAACTGTAAAGATTATCCGCAGGGAAAGTCCTAAGACAGAAATCT
ATTTGCAGAGCATCTTGCCTGCATACGGCCAAAAGTACAAAACTCTGAAAACCATTCAGGCAACAAACAAACTGATTCAG
GCTATTGCTGAGGGTGACGAGAAGATTACATATGTGGACTTGTACTCTAAAATGTCAGGAATACTCAACGGTTCTCCTTA
TTCTCTTGACAGACTGCACCTTGAGGCCTATGGCTACAAAGTGTGGGTTGATGCCATTAAAGATTATGTCGGGATAGAAC
CGTCTTATCCAGCCAACACCGAGACCATTCAAAGCACGGCAGGCCTTAGTGGTCCCAATGCTATGCGCGCAACATATTTC
AGCGTGTTGCCAATTAAGTCAACGGATGTCTTGTTCTTTGGTGACGAAATGGTCAAGAATGGAGAGTGGAACGAACTGCT
TAATAACAAGAATGTGAAAAACCGAGGGTCCTGGTGGGGATACGGAGGCAACATAGACGCAGTAAGTCGTCTTGTAGATG
CTGCCTTTGCCAATGGTGATAACGGCGTGGTGCGCCAAACCCCCGCTAAGATTATTCTTTATACTGGCACAGAAGATATT
AACGGAACGACAGATCTCGATGCTGTCAAGACCAAATACACTGCTCTTGTTGAGAAATTAAAGGAAAACGCTCCCTCAAC
ACCAATAGCTTTAGTTAGCCTTATGCCGACATCTTCGGCCAACGACCGTATTACAGAATTCAATTTGTGGTTACAGGGTA
AGGCCAATGAAGACGAACGTCTCACATACATTGACATCTATACAGATCTTGCAACATCAGATGGTGTTACTGATAAAAAA
TATTTCACGGGCAACTATCTCTATGGCATGGGGTATATTGTTGTTGCTCGTAAGTTGGCTACCTTTGTTGATGGCTGTAC
GGTAATTTCTGACAACGAAGCACAAAATCTTAAGGACGAATTTACGGCACGCACTGCACTAAACAAGGCTCTTATTGCAG
CTGACGCTGTCAAGGTGGGAGACGAAATCGGTCAGTATAGTCAAAGTGCGGTAGCAGGTCTTCTTGCAAAAGTGTCTGAG
ATTGAAGCCTTGCTTTCTGGTGACAATGTAGCATTGTCTGACATTCAGGCTAAAGCCAAAGAACTGAATTCTTTGATGAC
CCAACTCAAGAAAGACATAAATACTCCTACGGCAGCTAATGTTGCAAACAGACAGTTCACGCTTAACACTCCGTTCCGAA
GTGGCTTGTTCGCTTATGCAAATGGTGGTTCTGTTAGTTCTGCTGTCAATAATCCTGGTTATGCTTCATTCCGCTGGACT
TTTGAAAGCCGTTCTGACGGAACATTTAATATAAAGAATGTGGGAACAGAGGCCTATATGGATCCTTCTGCGCAATACAA
CAAGCAAATCATGCTGACAGAAACTGTTCCCAATGCAGGTTGGACTGTGGAATATGCGGACAATCTGGGATTGTATATCA
TTCACAGTGCAAATACTTGCCAACTCAATGCTACAACGTTGAGTAGTTATCCTGTCTACAATTGGTTTACCAGTGGCACC
AATGCGCAAGACCGCACTGACACTGGTTGCCAGTGGCTTCTCACTGACGTTACAGACGTAGCCGTGAAAGAAGAACCTAC
GCCAATTCAAATTGTCAGAGGCAAGGCACAGGCTGGTGCTTCTGTCATTGAAGATGGTCGTATTTATACCATAACCAATC
GCCAAAAGAGCGGTGTTTGTTATCCGCTTTATGCAGACAATGCTACCCTTATGATTGGTGCAAGTAATGCTTTGGCTTCA
AAAAGTTATGGTAGCAGAGCCAAGTTTGTGGCTATAAAAAAGGGTGCCAATATCTATGCATTCAAGAATGTGGCAACGGA
CATGTACTTGGTCTGGAAGGGCAATGACAGTGGCTATAACGGTAATTCCGGGCTTATAGAGGAGTTTGACTCTATATATT
GTTGCTTTAAACTGACTGACGTTTCGGTAATGGCTGGTGGCAAGATGCTGACTGCCAAACGTGCCGATGGCACTTCGGCT
GGAACATTTGTGCAGAACGCTGACGGCTCATGGAACAAGTGGGGTGCAGGAACCTTAGGTTATAACGATAAGTTCTCTAA
CGTCTATACCTTAGGTGATGTTACAGAAAACAATGATGGTGAGATTTATGACGAATCACTCAATGTTGATTGGGAAACAG
ACATAGATTGGTATACTATGCAAATAGGTGCTGCTGGGCTCTATATCAGCAACAACGGCACGGAGTCGTATATCTCACTT
TCCTCAACCAAGACTGAATATTCTGATGCCGACCTTTGGTATCGCATGGGCAATGACACGGACGGATACACCATTTATAA
TAAAGATGCTGGTCCTGGCAAAGTGCTTGCTGCTCCAGTGGCTATGCTCGGTACAACGGGCGGAGAGTCATACCCTGTAA
TGGTGGATAAAAACAATATTCCTGCAGACTACATAGCCAAGTGGCAATTTGCCCCAAGCACAGATTTGGGCGCTAATGTT
GAGGCTTATTATATGTATGAAAAAGGTTACGAAAACAACAAAGTGAACAATCGAAATGGCAAGTTTGCTTTTTGGAGTAC
GGGCAAAGATGCTGGCAGTAGCATACAGTGGAAATGGGCACAGCGTACCATGGCGGTAAACATGAGTAAGGGCTCGTTTA
CGTCCTCTGGCGGCACATATGCACAAACTTGGACTTCAACAGCTGTTGAACCCAAACTCGTTCTTGATGCAGGACGTAAC
AACATGCATGTATCAAATTCAAATAGCACTCGCATTCAAGCTTACCGTGGTGTGAACAATCCACAAAAATATACCATAAC
TGCAGGAGCAGGCTACATTATTAATTCCTATAGTTTTGGCTTTGCCAAGTCGGGAGATGTTGCCGTAACTCTTACTGATG
CCTCTGGAAACGAGTATGTATCAAGGTCTGACGTGCAGAGTGTAAACTGTCAGGATATCAATGAAACGACAACTTCATTC
CAACTGGCAGGTGCAAATGCAGGCATAGATATCACAGACTTCCTCGTTACAGTACGCAAGGCCACCAGACCTGCCGAACC
GCAGTTTGAGGTCTTCCCCACAAAGACAACGGGGGCAATACCTTACCGTATTCCAGCTATAGCCACCGCTTATGATGGAA
CTGTTGTCGCAGTGGCAGATTACCGTTTCAGCCGTGCAGATATCGGTAGCGGCAGAATAGACCTCCACATTCGTCGCAGT
CGTGACCATGGCAAGACGTGGGATGAGATTATTAAGCCTGCTGTAATGACTGGCGACAACAAAATTGCCGTCGGACATCA
AGAAACAGGCTTTGGTGACCCCTGCATCGTGGGCGACAGAGAAAGTTCTCGCATGTTAATAACTTCATGTTCTGGCACTC
CAGGCTTCTTTAGCGGTACTCGCAACAATCATTTAGGATGGGCGCGTTGGTACAGCAATGATAACGGAGAAACGTGGACA
GGTCCAGATTATATCGATGAGAAGTTTGTCTATTCCAAGTTTGACAATAGTGTCTATGGGCCAATACGTGGGTGGTTTGT
AGGTGGCGGCAAGATATGTCAGAGTACCAAGACTAAAGTGGGCAAGTACTATAGACTCTACTGTGTTGGTAGCAGTTGTC
GTCAGGGCAGCAGTGAAACCGCCAACTGGGCACTCTATTCCGATGACTTCGGTGAGACTTGGGAGTTCCTTGGAGGTTGC
GACTATAGTCCAGTGCCAGGTGGCGACGAACCAAAGGCCGAGGAGTTGCCAGATGGTAGCGTTCTCCTTTCAAGCCGTTG
TTACGGCGGACGCAATTTTAACATCTTTACATTTGTTGATACAGAGAAAGCGGAAGGTAGCTGGGGACAAGTGGCCTTCT
CCGGTAGCAGCAATAACGGCGTCACTGCCATCTCTAATGCTTGCAATGGTGAAGTCATGCTTGTGCCTGTAACCCGCAAG
GTAGATAACAAGAACATGTTCCTGCTCCTACAGAGCTTGCCGTTTGGAAGCGGACGCACCAATGTTGGTATCTATTACAA
GGAGTTGGAAACGCTGTCAGACTATCGCACTCCAGATTCTATTGCCAAGAATTGGGACGGTCGTCATCAGAGCTCTTATA
TCAGCAGTGCTTATAGCAGCATGACATGGCAGAAAAACAATACTATCGGTTTCATTTATGAAGAAGATACCTATGGCACT
TCGGGTGGCGGTTATAACATTGTCTACAAAAATTACTCTATAGAGCATATTACAGACTCTGCTTACACCTACAACCCGAA
TGTTGATGGCGACAGTCTGACCGCACTTGGTGTAAAGAAAATGGTTGACGATATGACTTCTGGCGGGAATGTCGGCACTT
TTGTAGGTCAATATACAGCCGAGGCCGCAAGTCTTGTAAATGATGCCTATCAGGATTATTCCAATCAGCCTTCACGTCAG
AAATACGAGGCTCTTAATCGTGCCATTTCTATGGCTCCTCGTGTAGAAGTTGACGAAGGACGCTATTACCTCATACGCAA
TTTCGGACGTGGCTCAGGAAACTACCTGCTTAATGCAAACACAGCAGCTGAACTCGGCACAAGTACTAATTCAAATACCG
ATAAGGCTCTTTGGCGTTTCGAACAGGCTGCAGACGGTACAAAAACATTTTTCCTCATAAACAAGGCTTTTGAGCAGAGC
ATGGTTGGTCCAACCCTTGATGTCGAAAAACGGTCGGTGCTTACTACTACAAAAGATGGTGCTGGGGTGTTCCGTGTTTC
AAGCAACACGCAGGGGCTTAGCAACATACAGTGTACGAACCCTACCAACAACACTTACTCCTATCTGCACCTCTCAAATG
ACAATGTGCGTATTGTACCTTGGCTGGCAGCTTCGCCTTCTGGCAATGCCGCATCATTCTGGTATATCGAACCAACAGAC
TTCCTTACAGACGTCAAGTCTGTGACGGACAATCTTGACTCCTTGCTATCTCCGTCGTCGGATGTCTGCTATGATCTCAA
CGGTCGCATCATTGACATGCCACAGAAAGGACAGGTTTATATACGCCGTGGCAAGAAATTTAAAAAGTAA
>igc_K01186_MH0442_GL0178096_600723_unknown_unknown
ATGAAAAGTTCTCTGTTTTTTCTTTTTGCCGCTTCATTGTGTTGCTGTTACGCCCAGCAGAAGGCTGAACCGGCCCCGGA
ACCCCGGATCGTCGCCACCCCGCCTTCCGATGCGGGGCGGGGCCTTGTTCGCGTGAATGCGCGGGAAATCCGCCATTATT
CCGGCACCAGGAAGGAGCCGGATTACCTAGTGAGCATGGATAATGGAAAAACGTGGAAAATGAAGATGGCCCCGGCCAGT
TATCCGCCCAATTATGGCGGTATTCCCAAGGAGTCACCCGCCATCACGCGCAATCCGCTGACGGGAGAATTCATCCGCGT
GCAGCCCATTGGCGGATTCGTGTTCCTTTCCAAGGGAGGATTGGACGGAAAATGGCTTGCCGTCACCAACGACGGCAAGC
TGGAGGAGGACTGGAAAGACCCTGAAAAGAGGAAAAATCTTAAGAAGCTGGGCGGCATCATGCGGTCCCCCATTTTTGTC
GACAAGGGGAAGAGGGTGCTTATTCCGTTCCACAACATGGGCGGCGGGACCAAATTCCATATTTCCGACGACGGGGGCCT
GACCTGGCGCGTGTCCAGGAGCGGCATTACTTCTCCCCGTCATGAAGCCAAGCCGCCCCACCAGGGTGTCAGATGGTTCA
ACAATGCCGTGGAAGCTACGGTTCTGGAAATGAAGGACGGCACCCTGTGGGCGCTCGCACGCACTTCCCAGGACCAGGCG
TGGCAGGCTTTTTCAAAGGACCGTGGCGAGACATGGAGCAAGCCGGAACCGTCCCGCTTTTTCGGCACCCTGACTATGAA
CACGCTGGGCCGCCTGGATGACGGCACCATCGTTTCCCTGTGGACGAATACGATGGCCCTCCCCGAGAATGCCACGGCAG
GCAACGGCACCTGGGAAGACGTGTTCACCAACCGTGATTCCCACCACATCGCCATGTCCGGCGATGAGGGAAAGAGCTGG
TACGGGTTCCGGGAAATTATTTTGGACGAGCACCGCAACCATCCGGGGTACGCTACTCTTGACGGGCCGGAAGACCGCGG
AAAGCACCAGAGCGAAATGGTGCAGTTGGATAAGAACCGCATTCTGGTTTCCCTGGGCCAGCACAAGAATCATCGCCGCC
TGATGATCGTGGACCGCCGTTGGGTGGCCGCCAAGACGCGTTCCTCCCAGACGGGCAAGGATCTGGACTCCCAATGGACC
ATCCATACTTATATCCCGCAGAAGAAGGGGCATTGCAGCTACAATCGCAAGCCCTCCGCCGAATTGGTGCCGGACCCCGC
GGGCGGTTCCAAAAAGGTTCTTCAGATCAAGCGTTTGAATGATCCGGAGCTGGTGAATGAAAAGTCCAATGTGGATTATC
AGAACGGGGGCGCTACGTGGAATTTCCCGAACGGAACCACGGGACTGGTCAAGTTCCGCTTCCGTGTGGCGGACGGGGAA
CAGGCGGAGGATTCCGGCCTTCAGGTGTCCCTGACGGACCGTTTGTTCAACGCCTGCGATACCACGACGAAGGATTATGC
CCTGTTCACGTTCCCCATCAAGCTGAAGCCTGCCCCCCATCTGCTGCTGGGCATGAAAAAGGTGCCTGTCACACCCGGGG
CATGGCATGAGGTTTCCATTCTGTTCCAGGGGAGCCAGGCCGCCGTCTCTCTGGACGGCGTCAAGGCGGGAACGCTGAAG
ATGGCCAACCAGTCTCCCAACGGAGCCAGCTACATTCATTTCATCAGCACCGGGTCCAAGCCTGATTCCGGGGTGCTGCT
GGATACGGTAAGCGCGCGCGTGAAGTGA
>igc_K01186_MH0442_GL0231399_111707_unknown_Lipid_Metabolism
ATGATGAACACTTTCCAGACCCTCCGCCACACCTTCATTTCCGCCGCCGTCCTGTTTTTCCTGTGCCTGGGCACCGGCAT
GACGAGGGGAGCAGACGAGGCCGTTTCCGAAAATTTTGATTCATTCCCGACGGGCGGCTTCACCACCCTGGCCACCGCTC
TGGGAACCATGACAGCGGAAAGCGGCCACGCCGCCATTGCTGACAACCGTTATTCCTCCCTGCCCAACTGCATGCGGCTG
ACAGGCCAGGGCACCGGAACCAAAAGCACAGCCACACTGACGTTGCCTTCCCCCCTGACGGCCAGAAAAATTCTTTCCCT
GACGGGGGAACGCTGGACGCGCGATAGTCCCTTTTCTTTCACCATTCATGCCGCGGACCAGGAAGGGAATGAAACGCTGG
CCGTAGACGGTTCCTCCCTGCAAACGGGAAACAGCCCCATGACCCAGCAAGTGCAGGGAGTTCTCCCGTCCGGGACCGTC
CGCCTTATTTTCCGCTGTGAAGCTCCTGCCAATACGGGCGTTCTTTTCGATGATCTGGTCCTTTCTCCCTTCCAGCCCTT
TTCCAGCGCCGCAGAAGCATGGCCGGCCATGATCCGCATGGAGGCCAACGGCATTCTCCGCTTTTCCCTGACGAACGTCC
CCGCCTCCTATGCCGGCATGTCCGTCACCGTGGACATGAGCCCGTCCGATGACCTGGGAGACATTGAAAGCGTCTCCCTT
TACACCGGGGACGCCAACAGCATTTACTCCACCCCCGCCTACGGCAGCAGCGGCCACGGCGCCATGAGTTCCCCCGGCAT
CCTGGCCAGCCCCGCCCAGCCGCCGGCCCCCGTCATGACCTTCCCCGTCACTCCGGGGGCGCTCACGGACGGCCAGCAAT
ATTACTTCTGGGTCAGCGTTAAGCTCAAGGATTCCGCCAGCATGGACCACAAGGTGGGCGCCAGAATCGCCTCCGTTACC
GTGGACGGGGAAACGACGGATGTTACCGGCGGAGTGACGGCCCGGCAGCGGATAGGCTATGCCATCGCCAAGGCGAACGA
CCCCGTTTACGGAGGGCCCACGGAAGGAAAGACCTCCAGGAAATTCCGCATTCCGGGCATTGTGCGCGCCAGGAACGGAG
ACCTGGTCTCCGTCTTTGACATCCGCTACGACGGCCGGAACGACATGCAGGCCAATATTGACACGGGGTGCAGCCGCTCC
ACGGACAACGGCCGCACCTGGACGCCCGTCAACGTGGCCGTCAACTTCAACCCCACGGGCAATTCCGCCAATGATTACAA
CTCCGGCTACGGCGTCAGCGACCCCTGCATCCTGCTGGATGAAGTCAACGGCACCCTGTGGGTGGCAGGCATCGCCAGGC
ACGGGCTGGCCTCCTCCAAGGCCAACGTGGACGTGGAAAGCCTGGAAACCGTCCAATACGTGGTGGCATGCAGTACGGAC
AACGGCCAGACGTGGGGTTCCATTGATCCGGATACCGGGGAGTTTGTAAAAACGAAGCCCAGGAGCATCAACAAGGATAT
CAAGAACAAGGCCTGGAAGTCCTTCTTCCAGGGTCCGGGCCACGGCATCACCATGAAAAAGACGGTCAACGGCGTGCGCC
CCATTGTCTTCCCCTCCCAGATATGGACGGGTACCAGCGGCGCGGGCACACCCCAGTCCTGCATCATTTATTCCCTGGAC
CGCGGCCAGACCTGGATCAGCGAGGATACGGGAAAAGCCGGCACGCTCGGCATCGGGGCCAGCTCCAGCGAATGCGTGGT
CACGGAGCTCAGCGACGGGCGCCTGATGCTCAACGCCCGCAATGAAAACAGGAGCGGGTACCGGAAAATCTTCACCACGG
ATGACATGGGCAAGACGTGGACGGCCCATGCCACCAACCTGAAAGCGCTGCCGGAGCCCGCCGCCTGCCAGGCCAGCCAG
CTTGCCGTGGAAAACTCCGGGAACATCGGCAGGGCCCTTCTCTTCTCCAACCCCGCCAAAACCGCCGCCCCGCGCGCCCT
GATGACTCTCAAGGCCTCCTTTGACGAAGGCTCCACATGGCCCTCCGGCAGCCAGGTTCTTTACGATTCCCGCCCCTCCT
CCGGCTATTCCGACATCTGCGAAACGGGGGACGGCCACATCGGCGTGCTTTATGAAGGGCTCAACGGGGATGAAAACATC
TTTTTCCTGCGCATTCCGTATGAAGAATTCCTGCCTTCCCTGGACGTTCCCGCCACGGGACAGACCATCCGCGTGGGAGC
GGAGGGAACAACGGCGGCCACATTCACCGTCTCCAGCGATGCTTCCTGGACAGCCACCTCCTCCGCAGGCTGGATAACCG
TCTCCCCCTCTTCAGGCTCCGGAAACGGCACGGTCACCTACAGCGTGGACCGCTGGGAAGGAGCGGGAGAACGCGCGGGA
GCCATCACCATCTCCGTTCCCGGCATCCAGCCGGCCGTCATGACCATCATCCAGTCCGGCAGGGAGCCTTCTCTCACCTT
TTCCCCTTCCATCCTCATTCTTCCCAAAAACGGGGGAACAGCCGTTTTCTCCGTCACCTGTGACGCTGCGTGGAACGTAT
CCAAAACGGCGGCCTGGCTGGACATCACCGGAACTCAGGACACGGAGACGGGCAACGGAACCGTGTCCGTTACCGCAGCG
GCCAATGCCGCAGCAGGCTCCCGCACGGCGGAGCTTTCCTTTTCCTCCTTCGGAACCGTCCGCTCCGCAACCGTGGTCCA
ACGCGGTCAGAAGCGCACCTGGGACGAATGGAAGGAGGATGAAATCGCCTCCCGGGACCCGGATACGGACCAGACAGGCC
CCACTGATTCTCCCGCCGGAGACGGCATCCCCAACCTGCTGAAATACGCTACGGGACTGGACCCGCTCAAGCCCTGCGGA
AGCGTCGTGCAGATCTCCACGGAAAAAACGAACGGCGGCGCCTTCCTAGTGCTGGCCTGGCCCGTCAATCCGGAGGCCAC
GGGAATCAGGCACCTAGTGGAATCCTCGGAAGACCTTCAAACCTGGACGGAAATGGCGGAAGTGGAAACGGAAGGCAAAA
GCTCCGCCATCTTCCGGGATACCGTGCCCATCAACGCGGAAAGTCCCCCGCGGCGCTTCCTGCGCCTGAAAATCTCCCGG
GAAGAAGAAAACCCGCATTAA
>igc_K01186_MH0445_GL0179773_5980424_unknown_unknown
ATGAATGATTTTATCGGCAAAAATTATACCGTCCCTCAGCTCGATCTGAGCGTGAAGCCGGAGGATACAGCGGAAAAATA
CGCTTATCTCTACGAACAGACCGTGGTCGACGACAGCGAAAGTTATCTTGGCCACCCCGATTCCGTCCTACTTAAAAACG
GCGATATTCTAACCGTCTATCCCCACGGACACGGCAAGGGAGCGGTGCTCAATAAGATAAGCGCGGACGGCGGACTCAGC
TACACGAAATGTATCGCAGTCCCGCCCGAGTCGTGGAAAAAATCGCTCGAGACACCGACTGTCTACCGCCTCGAATTTTC
GGACGGCACGCCGGATAAATTGATTCTCATTTCCGCCAACTCCAAGTGGCCCGGAATGGACACCCCCGGCGGCTTCAACT
GCTCCGTCTCATGCGACGAGGGCGAAACATGGAGCGAGTTTGAGACATTTTATTCGCGAGCCGACGGC
>igc_K01186_MH0446_GL0030964_690314_unknown_unknown
TTTTCTGGCGTTGCGCCGGATGGAGAATTGCGTCTGTATGGCACAATCGGGCGCGGCAAACATCAGCAAGATGCATTGGG
CGACGGATATTTGTATTCACGTGACTGCGGTCTCTCTTGGCATCCGCATCTGGGAACGGGAATTGCAAGTGAAAATGGTT
GTGGCGTACGCAGTCCGATCAGTGGGAGATATTTGCACTGCTACCATAGTGCAGCGTTGATTTATGAAGACGGGCCGGAT
GGAAAAACGTGCCGGGAGGTGAAAATTTTTCCACCTGAAGAAGATACGGACGAGATATCTCCCGAGATGTTCCCGGAAGC
ATTCGATGAAAACGGTAAAAGAAAGAATCGCAATAAAATGTACGGGTTGCCCAAGCATCCCATCTTTTTGGAGAGCAAAC
CGGGGCGCTGTGTGATTCCCTTTACAAGAGATACCGCGGACAGTAATTTTCGTCCGGTTGTCGCTATTTCGGATGATGAT
GGAGAACATTGGAAACATATTGAGTTACCGGTTCGGCAAAACACGGAGATTTTTTACCCCGACAAAGGATATCGTTGGGG
GAATCTCGGCAGTGAGCCCACGGTGTGCGAGTTGGCAGACGGTACACTGTATTTGATTTCTCGTACCTCAACCAATTTTT
TCAATGAGTATTTTTCCTATGATCACGGAGATACCTGGGTGGGGAGCGGAGAAGAATCGATGATTCACAGCACCCTTGCC
ACGCCTTTGCTTTTGCGTTTGCACGACGGACGTACGCTGCTGCTCTGGAACAATACCCGCGTCATGCCGCGCTTTAACCA
TCACCATCTGTGGCCCGAATGTCATTATGGACATTTTATGGGATTTCAGGAGGATATGTTTACCAATCGCGATGTCGCAC
ATGCCGCCATCAGCACGGATGGCAAGCATTGGGTAGGACAGCGGGAAATCGGACTGACCGCCATTCGCAACGATGCCGAT
TATCGTCGCGCGGGGGGCAGATATAACATCGCAGACAAAAGTATCCAGCAATTTGAGGCATGGGAGTTGCCCTATAATAA
AGTCTTTGTGGTCATGGGGCAATCTATTTCTACGCGTCGAGGTATCATTTTTGATTTGGATTGGCTGTGCGAAACATCGC
GGGAAGAACATTTTGCGCAAGGGCTCAAGCATGTAACGACACATCAATATGTAAAAAGTTTGCGCGGGGGCTTTTTCGGC
CATGCAAGTGCCAATCGTTTGCCGGGGGCAATCATGACGGTGGATCCGGAAGATTCTACGCGTCCTGTGGCGCAGTTGGC
GCGTTTTCACCGACCGGAACTTTGCAATGAACGGGCAGGCCTTGTGTGGAACTTCCCGGTTAGTGCGAAGGGTAAAATTA
CCATTGGATTGAATATTGTACAAAGCGGTATTCAAATTGGGTTGTCTGATCACTGGCAGAATCCTTCTGCACCTGATATC
AAGATTGCCGCAGCGGCATCCTTTGTCTTGCAGAAAGAAGATCTTCCACATGGGGGATGGAACACGGTCACGCTTTCTTA
TGATACAGAAAAATCTCGGACCGTTGAGGTGATCGATGAGACGGGGCGTGTATTGTTTGCGGTTCCGATCACCTTGCCGG
TGCTAAATGGTATGTCCTATCTCCACTTGCAATCGCTGGCAACGGAGGTGGACTTGCAGGGGACGTTGATTTGCTCACTG
GAAAAAGAGGCTTTGTGA
>igc_K01186_MH0446_GL0137415_3093265_unknown_Metabolism
GTGAAAACAGTGGAATTGGCAGAAAAAAGTCTGATTTTCCCGCTTGACGGAAGAATAACAAAATCATGTCACGCGTCAAC
AATCTGCACGGCACAAAACGGGGACATACTCGCGGCATGGTTCGGCGGAAAACACGAAAAGGCAAACGACGTTGAAATAT
ACCTCTCAAGACGGAGCAGAACGAGCGGAACATGGTCGACTCTGGTTATGGTATCGCAAAAGGACGACATCCCTTGCTGG
AACCCCGTATTGTTCAGGCATGGCGGAAAAATCACGCTGTGCTACAAAAAAGGCGCGACAATACCGGCATGGAAAACGCT
CGCTATATTTTCGTATGACGACGGATTCACATGGACTTCCCCGACTGAGCTTGTACCCGGAGACGAGAGCGGCGGAAGAG
GTCCGGTGAAAGATAAACCGCTTATCACCTCCGACGGAATAATTCTCGCCGGAGCATCTCACGAGACGGATTCAGCGGAC
AGCGAGTGGCGTGCGTTCATTGACGTTTCACATGACGGCGGCGTTACATGGATTCGCGGAGATTATTTGAACGATGGTAT
AAAAACCAAGCTGATTCAGCCGACGCTGTGGGAAGACGACAAAGGTTGTCACGCTCTCATGAGGTCGAAAAACGGAGTAA
TATACCGCTCCGACGCCGACAAAGCTGACCTCAAGTTCTGCGAAGCGTATCCAACCGACATACCGAACAACAACAGCGGT
ATCGACCTTGTAAAATCCCCCGACGGCAGACTGTTCCTCGTGTGCAATCCCGTAAATACGACAGCGCGCTCTCCCATATC
TCTTCTTGTGTCAAACGACGGAGGCGAGCATTTTTCACTTGCCGCCGAGTTA
>igc_K01186_MH0447_GL0261303_690327_Bacteroides_Lipid_Metabolism
ATGATAAAATCACTATTCAGCCCTAAAAATGTTAAATTGCATCCTAATAGCAATATTCACATTCCGCGCTCCTTCAAATC
ATTATTATCCTTATGTATAGGAATGTTTTCTATCGGCCTGCACGCTGCTGATACTGTCTTTGTTAAAACTCCACAAGTAC
CGATATTAATAGAAAGACATGATAATGTCTTGGCTTATCTGCGTCTCGACGCCAAAGAAACAAAGACCCTTGACAATGTC
ACTATCTCCTTCGACAAGGACGTGCCTTTGTCACAAATCAAAGCTATTAAATTGTATTATGGAGGAACAGAAGCTCCACA
AGACAGAGGAAAAAAACGCTTTGCACCCGTAGAGTACATTTCCAGCAACAATCCGGGGCAAACCCTTTCTGCCAATCCGT
CTTATTCTATAAAAAAGGCAGAAACAACACCGAAAACCAATACATTGACACTGGAAGGGAAACAGAATCTCTTTCCTGGA
TATAATTTCTTCTGGATTAGTATTGAAATGCAGCCTACCGCTTCACTACATACAAAAATCTGTGCAGAAGTAACTCAAGT
AAAAGGTGACGGAAAAATTATACCTACAAAAAATACAACTGAACAAAAAGTCGTACAAAGAATGGCAGTAGGAGTCCGTC
ATGCAGGTGATGACGGTTCAGCAGCTTTCCGCATTCCAGGACTAGTAACTACAAACAAAGGCACCTTGCTGGGAGTATAC
GATGTGCGTTACAACAACAGTGTGGATTTGCAGGAGCATATCGACATAGGCCTCAGCCGCAGTACAGATGGCGGAAAGAC
ATGGGAGAAAATGCGTTTACCCATTTCATTTAAAGAATACGGAGGATTACCTGCAGCTCAAAATGGTGTAGGCGACCCTT
CTATCTTGGTAGACACCAAAACCAATACTGTATTGATTGTGGCAGCATGGACACACGGAATGGGCAACCAAAGAGCATGG
TGGAGTTCACATCAGGGGATGGATTTGAACCATACCGCTCAATTGGTACTTGCCAAAAGTACAGATGATGGAAAAACCTG
GTCTGAACCGATCAATATCACAGAACAGGTGAAGCTTCCGGAATGGTATTTCTTATTACAAGGACCGGGACGAGGCATCA
CAATGGAAGATGGTACATTGGTTTTCCCCATTCAGTTTATTGACAAAACCCGAATCCCCAATGCGGGTATCATGTATAGC
AAAGACCGTGGAGAAACATGGACCATACACCACCATGCACGTACTAATACCACAGAAGCACAAGTGGCAGAGCTTGAGCC
GGGCACTTTAATGCTGAACATGAGAGACAATCGAGGAGGAAGCCGGGCTGTTTATACCACACAAGATTTAGGTAAGACTT
GGAAGGAACACGAATCATCCCGTACTGCTTTGATAGAGCCCATATGTATGGCCAGTCTGATCAGTGTAAAAGCGAAAGAC
AATGTATTGGGTAAAGACCTTTTAATTTTCTCCAACCCCAATTCTACAAATGCCCGTAAAGACATGACAATCAAAATCAG
CATGGATGGAGGAAACACCTGGAGTCCGGAACATCAGCTTCTGTTAGATGAAGGATACAATTGGGGATATTCCTGCCTGA
CAATGATTGATAAAGAAACTATCGGCATATTATATGAAAGCAGTGTAGCCCACATGACTTTCCAAAGCATTAAACTGAAA
GATATTGTAAAACAATAA
>igc_K01186_MH0448_GL0151356_189235_unknown_Lipid_Metabolism
ATGAAACATCTGAATGCATTTCTATCCATCTTTTTAGGACTGACCCTGCTGGTCCAGCCCGAATCCGTTTTTTCTCAAAG
CCCGGCTGAAACCATCCGCTGGGATTCATCGCTCTGTCTTCCCGACACGGGCGGAAAGCCTCATCCCGGACTGGCTGGAG
CTTTTTCCGGGTGTATTGGTGACTTTCTGATCATCGCCGGCGGAGCCAACTTCCCGGATGCCACACCCTGGAACGGTGGC
ACGAAAACATGGTGGAACACACTCTACTACAAGGACCTCAACGATACCTCATCTGCCTGGAAAGAAATAAAAGATGCCTT
GCCTTCTGCCCGGGCCTACGGCGTATCTATTCCGTTGACAGACGGTATTTTATGTATTGGCGGATGTGATGCCAAGCAAT
GTTATAGCGAAGTCTTCGCCCTCCGGATGCAGAACGGGAAAGTTGAAATAGACAAGAACTGGCCGGAACTGCCTGTCCCG
TTAGCGAATATGACCGGAGCCAGACTAGGGAACAAAATCTTTCTGGCCGGCGGACAAGAACAGATGAAACCGGAAGTGGC
TACTTCACATTTCTTCGTGCTCGATCTGTCGCAGCCGGAAAAAGGATGGCAAACCCTCGAATCCTGGCCAGGAAAAGCAC
GGGGCTATGCCGTGAGTGCCGTGCAGAATAACGGCTCGGACGATTGTTTCTATCTGTTCAGCGGACGGAATTACCAAGCG
GATGGAGAAATGGAAGTGCTGACCGACGGATTTGTTTACAATCCCCGTCTCAAGCAATGGAAGAAGCTGCCAGGTGAATT
TCCGGTGATGGCAGGAACGGCTCTTGCCACCGGCAGTCAGCATATCCTTTTCGTCGGCGGTGTTGAAAAACTGATACCGG
GTTCGGATACACATCCGGGCTTCAGTCACCGGGTTTTAGCCTATCATACCATTACGAATACACTGTCCACAACAGCCGTC
TCTGAGGCGCCGATTGCCGTGACCACCAACCTGGTGTCGCACGGACAAACCCATTATATCACCAGTGGAGAAATCAAACC
GGGCGTACGGACTCCTGCTGTTCTCCGGTTTGAAGTCTGTCAAAACCTGACGGCTCATTTTCTCCGTGCCACCGTACCGG
TTTTAGCTGGAGAAACGGTGAATCCGGTCGGATACATACAGATTATCCAGACGCCGGGAGAGAAAACACGCCTGACAAGC
CTGGCGTATGATTTATCAGGTACGACAGGTTTAGGTGACATCGAACAGCTGTCATTGTATGCCTGTCAGAAAGACGGACG
GATCAAGACTTCTGATTTACTTGCCTTTTCGGATATTTCGTCTCCAACCGGATCTTTCCGATTGAATATTCCCTTAGAAT
CGGATACGACCTGTTTTGGACTGGCGGTCCGGCTGAAGAAAGAAACCTCTTTGCAGCATCGGGTGTTGGTCAACTGTCCG
GAAATTACTCTCAACGGAAAGATATATCCCGTTCAAGGCTCTTTCAAAGAAGGATTGCGCACAGGCATTGCCCTTCGGAA
ACACCGGCAAGACGGCGTACACACCAGTCGCATTCCGGGATTGATCACCTCGAATGAAGGAACACTCCTGGCCATCTATG
ATGCCCGCTGGGAATCCGGACGGGATTTGCAAGGAGACATCGACATTGCCTTGAACCGAAGTGAAGACGGCGGGCAAACC
TGGCAACCCATGCAGCGGATACTCGACCAGCACGAATGGGGCAGACTTCCGGAAAAATACAACGGCGTGAGTGATGCCTG
CATCCTGCTGGATGAGCATACCGGTGATTTATATGTAGCCGGCTTGTGGATGCATGGGGTGTTAGACCGGAATACCGGAA
AATGGGTAGAAGGACTGACGCAAGACAGTACGCGCTGGATTCATCAATGGCAGGCAAAGGGTTCACAGCCGGGCTTGGGA
GTCAAAGAGACATCTCAGTTCCTGATTACGAAAAGTACCGACGACGGGGAAACCTGGAGCGAGCCTGTCAACATCACCGC
GGCCACCAAAAGACCGGAATGGTGGCTGTTTGCACCAGCACCAGGACACGGCATTACCTTGAAAGACGGGACATTGGTCT
TCCCTACACAGGGACGAGATGAGAACGGCCTTCCTTTCTCCAATATCACATACAGTCAGGATGGCGGAAAAACCTGGACG
ACCAGCAATCCGGCTTATTCCAATACAACCGAATGTATGGCTGTCCAGCTTGAAAACGGAGACATCATGCTCAATATGCG
CGACAACCGGAATCGCGGCGTCGTCTCGCCCAACGGACGGAGAATCTGTACCACATCCGACCTGGGCAAGACCTGGAAAG
AACACCCGACGTCGCACGCCGTGCTTACGGAACCGACCTGCATGGCTTCTATCCACAAGCATCATTATACGAAAGATGGG
CAACCAAAGTCGGTGTTAGTCTTCATGAATCCCAATTCATACAACGAGCGCAACCGGCTGACCGTCAAATTCAGCTTTGA
CGACGGGCAAACCTGGCCCGAAAAGTACTGGATCTTACTGGACGAATGGGGCGGAGCCGGATATTCCTGCATCACGTCGA
TCGACGAACAAACCCTCGGCGTCGTCTACGAAGGCAGCGGTGCGAACCTCATCTTCCAGCAGATTGATGTGAAAGATATT
TGCCGATAA
>igc_K01186_MH0448_GL0213125_1539622_unknown_unknown
AAAATGCCCGACGGAAAGATACGCCACTACAATTACGGCGGACAGCCCGAAAACGCCGTCGGGGGGATATATTCGAATAA
CGTCTCCAACAGAATGTACATAGAGTCTTCCGACGGGGGGTTTACTTGGGAAAAGAGACAGGCGGGCAAAGGGGAGGAAT
TCGGCCCGTTTTTCCACCCTGAGAGCGGAAGGTATTTCAACTTTCTGAACATCGGCGGTTCCGCGTGGTTTCTGGATTGC
GGCAAAGAGGGAAAGTGCGTGAAAAAATCGCAGATATGCCCGTGGCCGCTCGAGTTTAACGCAGAGCCCCTAGTCGTCGG
GAAGCGCATTCTAATGCCCGTCACCCTGCGAACTTCGAGCTCGCAAAAATCCAACGATTTCGTGTTCGGCGCGATATTTT
TGATAACAGACGACTTTGGGAAAACCTGGAAGAAATCCGGCCGCCTGAACGTCCCGCACCACAAGGCGGGGGGAATCCAC
AAGGGGACGCGCTGGAACCACGACGCGATGGAGCCGTCGGCTGTGGCGCTGAAAGACGGCACCCTCCTGTGCCTGCTTCG
CACTTCGCTCGACAACCTCTGGCAGTCGCGCTCGAAAGACGGGGGAATGAGGTGGGAAAAGCCGGTTCCCACGCCGTTTT
ACGGTACGTGCGTCATGCCGAAAATCGGCAGGCTTTCGGACGGGCGACTGCTCGCCATGTGGTCTAACGCGACTTCCCTG
CCGGAGGTCGAGGGCGCGGACGGGGTGTGGGAGGACGTTTTCACAAACCGCAACGCAATACACGCGGCGATTTCCGAAGA
CGACGGCAAGACGTGGAGGGGCTTCCGCGAAGTGCTGCTCGACAGGCGGCGCGACGCGGGGGATTTCGCCGACGCCCGCG
GGGCGGACAAGAGCATGCACCAGTCGCAATTCATAGAGGTTGCCCCGGGGAAAATTCTGGCGGCGGTGGGGCAAAACGGA
ATGCACCGGAAGCTCGTAATGTTCGACGCCGGCTGGCTGCTGGAAAATTCGCGCGAATGCGACTTTTCAAACGGCCTGGA
CGATTGGAGCGTATTCAACTATAAGAAAGGGATCCGCGGGCACTGCGCCTACAATAGAATCGCCGGATGCTCCCTCGAAG
ACAATCCCGATTCCGCCGGTAAAAAATGCATGCTCATAAAATACGAGCCCGACGAATCGCTCGTGAGCGACATACGCGGG
GCCGTGTGGAATTTTCCGGCGGCGCGCAAGGGGGAA
>igc_K01186_MH0450_GL0074390_2553405_unknown_Metabolism
TTGGAAGATTTGAAGGAATTTATATTTGAAAACAAGCCGACTGAGAGTTGCCATGCCTCGACCGTTCTGCCGCTTGACGA
CGGCAGAGTTGTCGCCGCATGGTTTGCTGGCACGAAAGAGAGTGCCGACGATGTCGATATTCTGACGAGCGTGCGCAGCG
AAAGCGGCTGGAGCGAGCCGGTCAGGGTCAGCGCGGACAGAAATATCCCGCACTGGAACCCAGTGCTTTTCCGACGTGCG
GATGGGAAGATAATGCTCTTTTTCAAAGTCGGCAAGAAGATACCAATGTGGAAGACGTATTTTTCGCTCTCGGATAACGG
CGTCGATTGGAGCGAGCCCGCCGAGCTTGTGCCGGGCGATATAAGCGGCGGCAGAGGAACTGTCAAGAACAAGCCGATAA
GGCTCAGGAGCGGCAGGGTCATAGCGCCAGCCTCGGACGAAAGAAATACGCTCTGGGTCTGTTTTGTTGATATCTCGGAT
GACGACTGCCGCACCTGGAAGCGTATGCGCACCGTGCCGACAAAGTCTCTGAGGGGATTTTATGTCCCGATGATCCAGCC
GACCCTGTGGCAGAGCGAGGACGGAAATGTGCATATGCTGACAAGAACCTCGCGCGGCAGGATATACCGCAGTGATTCGT
CCGATGAGGGCGAGACATGGTGCAGAGCTTACCGCACGAAGATGCCTAACAACAACAGTGGCATCGATCTTGTGCTCGCC
GGGAACGGGAAGATATATCTCGTCTGCAACCCGGTCAAAAAGAACTGGGGCGGTCGTTCGCCGCTCGATCTGCTCGTCTC
GGAGGACGGCGGAAAGACGTTCACCCGGCTCTTGCGCCTTGAGGACAGAGAGGGCGGCGAGTTCTCCTATCCCGCGATAA
CCGAGCGGGACGGAATATTGCACATAACCTATACCTACGACCGCGAGCATATCGCCTACAGACAGATAAAGCTGTGA
>igc_K01186_MH0454_GL0111989_2268811_unknown_unknown
ATGCAGTTGCCTCAAATTGATTTTTCGGCTCGGAAAGATCTGCATACCGTCATTGCGGGCGGCAGGACGGTCTATCAGGG
CCATCCGACGACCGTTCAGGCTCCGGACGGAACGATTTTCTGCGTCTGGACCATCCGTCACGGCGGTTCCTGCGGTCCGC
TGGCGAAAAGTGCTGACGGCGGAAGGAGCTGGGAAACCGTCCCGACTCCCGAAAACTGGAGGGAACATGTCAACTGCCCG
ACGATCTGGAACCTGGACGGCAAGCTGTTCGTTTATGCACAGGAGCCGGAAAGCCGCATCATGGTGTACTCCATCTCCGA
AGACGGAGGCTCTGTCTGGACCCCTATGCGACGATGCGGCGGCAACATCGTTTCGGTCATGCCATGGACGACGATCCTGA
CGGACCGGCGGGGACGGTTCGTCGCGATGACCAACACCCGTGACCCGGAAAACCGGGACAGAGACTGCAACCGGATTGTC
CGCTCCTATTCCACAGACGGAATGAACTGGTCCGCTCCGGAAGCCGTTACCCATCTGCCGGAGGCCAAGCTGTGCGAACC
GTGGCTCATCCCTTCGCCGGACGGCTCCGTCTGGGCGTGCCTGATGCGGGCCAACAACCGCCGTTACTCCTCCATGGTGA
TGTTCTCCGAAAACTGCGGCAAAACCTGGAGTTCTCCCCGGGAACTGCCCCGCCACCTGAAAGGCGACAGGCATATCGCC
CGATATCTCCCCGACGGCAGGATTCTGGCGGTATTCCGCAATGTGGATGCCGATTCGCCGGAATACGGCCATTTCTGCGG
CTGGATCGGCAGGTGGCAGGATCTCACGGCCGGGACGCCGGGAGAGATGACGGTAAAACTGCTTCACCATTGCACGGATT
CCGGGATCAGCAACGGAGACTGCGGCTATCCCGGACTTGAAATCCTTCCGGACGGCGGCGTCCTGGCGACAACTTATATC
CGTTACCACAAAGAGGACGGGGGAAATTCCGTCGTCTGCCTTCGCCTCCCGTCCGAATTCTGA
>igc_K01186_MH0454_GL0142296_1903817_unknown_Lipid_Metabolism
ATGAAACTGACCAACATCATCACAGCCATGCTGCTCCTTGCCGCCCCGTGCGCCTCAGGACAGCAAACGACTCCGCAAGA
TGCGAAACCCGTCCACACGACGACAATCTACAAGAAGGGCGATAACGGTTTCGACACCTACCGCATCCCGGCGAGGGTTC
GACCCAAGAAGGGAACCGTGCTGGCCTTCGCCGAAGCCCGCAAGCACAGCCGCAGCGACACGGGCGACATCGACCTCGTA
CTGCGCCGCTCGACCGATGGCGGCCGCACGTGGAGCGACATCATCACCGTATGGGACGACGCGGGCAACGTCTGCGGCAA
CCCCGCACCGGTCGTAGACCGCGAAACGGGGCGCATCCTGCTGCTCTCCACATGGAACGACGGTACGGATCACGAAAAGG
ACATCCACGCTCGTACGGCCAAGGACACCCGTCGCGTCTTCGTGCTCTACTCCGACGACGACGGACTGACTTGGTCATCT
CCCCGCGAGATCACCCCGTCCGTCAAACGCGAAGACTGGACGTGGTACGCCACGGGGCCCTGCCACGCCATCCAACTTCG
GAAGGGCAAACACAAGGGCCGTATCGTGGTTTCGTGCAACCACGGACTCTTCCGGGACGGCAAGGGCGCAGGATCCTATT
CGCACCTGATCTATTCCGACGACCACGGCCAGACGTGGGCCATCGGCGGCGAAGGGGGCCGCGACGGCAACGAAAGCACC
GTCACGGAACTCAAAAACGGCGACCTGATGCTCAACATGCGGGGTCCCCGCCACAAGAACCGCGCGGAAAACGGCTCCTG
CCGTCTGGTAGCCCTCAGCCATGATCAGGGGCTCACGCTCGAACCCCAATACTACGACCGCGCGCTGACCGAACCCGTTT
GCAACGGCAGTATCATCAACTACGCCCCCAAGGGCAAACTGACTGAAACGCTGCTCTTCTCGAATCCCAACCACCCGACC
AAGCGCAAGGACATGACCGTAAAGATCAGCCGGGACAGCGGCAAAAACTGGCAGACGGCCTACCGGCTCAGCGACATCGC
GGCCGCCTACTCCGACATGGTCGTATTTCCGAACGGCGATCTGGGCGTGATGTACGAGACCGGCGTGGACTCCTGCTACT
AG
>igc_K01186_MH0455_GL0033232_83420_unknown_Lipid_Metabolism
ATGGAAAATAAGGAGGAAACTATGAAAAAGAACGAAAAAAGAAAACTGTGGAAACAGGGGCTTGGAACAGCTCTTGTTTG
TGGTCTTGCAGTAGCTGTGTTTCCGGCAGCGAAAGCAGACGCAGCAGACTTGCTGAAAGCAGGTCCGATCAACACGACAG
CAGAGCATGTAACACAGAACCAGCCGTTTGCAGAGAGAACAGCGGGAAGTCAGTATTTCCGTATCCCGGCATTTATCGTT
ACGCAGAAGGGAAATCTTCTGGCAGCAGCGGATGCGAGATATTCTACAACCGGTGACGGCGGCGGACTGGATACGATCGC
TTCTGTATCAACCGATAATGGTAAGACCTGGAATTATTCATTCCCACTGTATTTTCCGGACAGCGATGGTTATATCGGCA
ATACGGCAACTACGATCATCGACCCGGCACTGGTACAGGGAAAAGGCGGAGAAATTTACTGTATTGCCGATGTAAATCCA
ACCGGCGTAACGACAATGGGCGGTTATAAAGCTCCGGGAGAAGGAACCGGTTATGTTAAAGTAAACGGAAAAGATTATCT
GGCAGTAACGGATAATTATGACAATGTAAACACACAGCCAAAAGATGACGATGCCACAACGTATGCTTATTATGTAGGGG
ACTGGGATGAGAACGGATATGCAAGAATTTTAAAGCGATCCGATCATTCGGAAACAGAATATGGCGTGGATAAGTGGTAC
AACCTGTATAAAGTAGAAAATGGAGAGTATAAAGATACCCTGACACAGAAACAGGTTAATTCCAATACTGATATTCAGCA
GAATATTTTCTATAAAGGATCTGCATTGCATGTATACAATACCGGATATATGATGTATGCAAAAACATACGATGATGGAT
TTACCTGGACAGATCCGGAAATCCTGAATCCACAGATCAAACGTCCGACAAAAGAGACAGCACTGCTGGTATCTCCGGGG
CAGGGGCTACTGACTTCAGATGGTACGATCGTCATTCCATTCTATGATCATGGCGATGGGGAAGAAAATGCAAGCATTAT
CTGGTCTGATGATAATGGAAAAACATGGGAAAGATCCAATGACGTACCAGGAGCAGCCGCGGGTGGTTACTGGTCATCCG
AAAGTGAAGTCGTAGAGCTTTCAGACGGAACATTGCGTATGTTCTTCAGAAGCGGACAGGGAGTGGTCTGCTATTCAGAT
GCAGTAAGAAATACATCCGGTGATTATGTATTTACAAAGCCGGTCAAGACAGGCGTTTCCTGTACATCAACCTGTAATGT
GACAGCGATCAGTTATTCTAAAACGATTGATGGAAAACAGGCAATCCTGGTAGCTGCCCCGGGCGGAAGTGGACGAGCAA
ACGGTAAAATATTTACATTTCTGGTAGAAGAAGACAAGACGCTGACTTTAAAAAACAGCTATTCAGTAAACAGCGGCACT
TATCAGTATTCCTGTATGTCAGAGCTGAAAAACGGAACGGTAGGACTTCTCTGGGAAAATGGCGGAGGAAGCATACGCTA
TGATAATTATGATATCGCCCAGCTTGCGGCAGATGGTTATATAAATGATTTAGAGCTTGGTGTAGAACTTACCAGAAATG
AAACTTATACAAGGTCTTACCAGGTGGCAGAAGAACATAAAACAGGTATTACGACGGAAGCAGATCAAAAGGTTGCAGAT
GTAAATTATGCAAAAGTAGATGGTGTAGAAAAAGAAGTTGTGCCGATGTATGCACATATAGCAAACAATAATTCTGACCT
GAGCAGTTTTGCAGCAAAAAATGATATATCACTGAATCTGACAGATGCAGAGTTTACCTTTACTTCAACCGGAACAGCAA
ATGTGTATGCAGTATATAATGAAAATAAAAAGGTATATCTCACCAATGAAAGCGGTGCAAATTCATTTTTCAGTGCAGCA
GCAAAAAATAATATGCTGGTAACGCCGACAGATGGCAGTGATACTTTCCGTATCTGCAAAGAAAACGGAGAACGATATGT
AATTTTCTATTATACAAACATGGACTTCAACGCAAACAGACTCTATAATGCAAGCTTTACAGCTGGGACCTATGAGGTGG
TTCTGCTTGAGAAAAAGGACAAAGCAGAAGCAGGAGATATTGTTCCGGGATATCAGAGAGTATCAAAAGTTACTTCCGGT
AAAAAATATCTGATCGCCAATATCTTTAATAAAGACAATAAAGACCATGTTATTGTTCTCTACCCAACGAATGGAACAGG
AAATCAGACAAAACTTCTTGGAGCAGCAGAGAAACGAATAACACCGACGGAAGCAACCGTGACAATCAAAGCAAACGAGA
TCGGAAGAACCACAACGGTGATCGACGGTGTGACATACAATATCGTATGCGATGAGCCGGCAGCAGTAAACGATAAAGCG
ACCTTAAGTACCGATGCACAGGTTGCAGAGAGAACTTATCTGGAAAAAGATTATCCGGAAGGAACTTTTGCCAAGTCCGG
TATCGCAGAGGCAATCGCAAAAGCAAAAGAAGTTGCACAGAAAGAAAAAGTAACCAAACTGGAAATCAAAGAAGCAGACG
ATGCTTTAAAGAAAGCACTGGGCAAACTCGATGAAGTAAAAGCCTCCGGCAAAACAGAAGTACAGACAAAGATTGCACAG
GCGGCAGAAAAGAAAGAAGCAGATTACACAAAAGAAAGCTGGGCAAATTTTGCAAAAGCAAAAAGGGATGCAGAAATGGC
ATTTGCTTCTGAAACAGCAACTGCAAAACAGCTGAAAGATGCAGCAGATGCATTAGACATCGCCATGAAAGCACTGGAAG
CAAAGAAACCGGATAATAATAACGACAACAACAACGGTAATAATGGAAATAACAACAGCCAGATCCCGGCAATCGGCAGC
GTGATCGCAGATGCATCCGGTATCTTTAACTACAAAGTTACCGGAAATGATACGGTTGAAGTGAAAAACATGACTGCAAA
AGGCAAAGCAAAGAGCAGCGTGAAAATCGCAAAAACCATCAAAGCAAACGGTAAAACTTATAAAGTAACCGCGATTGCAG
CCAATGCCCTGAAAGGCAATAAAAAAGTAACTTCCGTAAGCATCGGCAGCAACGTAGAAAAGATCGGAAAGAAGGCATTT
GCAAATTGCACGAAACTGAAAACCGTTACGGTAAACGGAAACAAACTGAAGACCATCGGACAGAGTGCTTTCTCAGGAGA
TAAGAACTTAAAGACCGTAAACCTGAAGAAAGTAAAAACACTGAAAACTGTTGGAAAATCAGCCTTCAAGGGTGTTTCAA
AGAAGATAACGGTTAGAGTTCCAAAGAACAAAAAAGCAGCTTATGTAAGAATCTTCAAAAAAGGCGGGATCGCAGCAGGT
AAGATTAAATAA
>igc_K01186_MH0457_GL0043783_4286512_unknown_Metabolism
TTCTCCAACTGGATCTGCACCGATTCCGCGGACGGTCTCTCCGGCGATCCCACCGCCTTTAGGATCTCCGACGATCAGGG
AAAAACCTGGCGCAAGGTGATGATGCCGGAAAGCAACGGCCATGTCCACGCCAACGTAGTGGAGCTGGAGCCGGGCCATC
TGGCCGCCTTTATGCGGAACCGGGAAGCCTACCGCATCCACCGCAGCGAGTCCTTTGACTGGGGCGAAACCTGGAGCAAG
CCGGAGCCGACGCCGCTCCCCAACAATAACTCCAGCATCAGCGCCATCAAGCTTGCAAGCGGCCGCATCGCCATCGCCTA
CAACCCCACCTGCACACCGGATCCCAAGCCCGGAAAAGCAGCATGGCCGGGGCTTCGCTGCCCGGTGGCCGTCGCCCTTT
CCGAGGACGGAGGCCATACCTTCCCAATCATCCGCTGGATGGAGCGGGGCGAAGGCTACATCGGAAACGAAAACAAAACC
AATAATAAGCAGTACGAATACCCGTATTTAATGCAGACAAAGGACGGTATGCTGCATCTGGCCTACGCGGCCGGCACCCG
CCTGGGAATCAAATATGTCCGCTTCTCGGAGCAGGACGTACTGGGCGAAAAGCGGGAACGGGTCGGACTTTACAATCCCA
CCGCGGCCCAGAGCCGGTAA
>igc_K01186_MH0457_GL0165429_519176_unknown_Lipid_Metabolism
TTGATCCAGGACAGGCAAATTTCGGGCAAAAAGCCTCTTCCGCCGCATCTTTTCGGGCGGGATTTCACTATTTTTGCAGA
TGTCCGGCCGAATGTCGGACAACATGCCATGAAAAACAACCTGCTTACCGAACAGTTGGCCTACAACGGCGACAGTAGGA
CCAAGACGCACATCCACCTGATCCGCTATTCGGCGGGAACGTTCGAGGAGACGCTGCTCGATGCCTTTACGCCCGAGGCC
GTTGCGGTCGGGGCGGACGAGAAGATCTGGCTGCGCATCCACGGACTCAAGGATGCCGCCTGCATCGAGGCGGTCTGCAC
CCACTTCGGGGCCGATTTCCTGACCATCCAGGACATCCTGAACGCCGACCACCCGAGCAAGGTCGAGGAGCACGACGGGT
TCAATTTCATGGTCGGCCGGATTTTCCAGTCGGACAGTGCCGTGCAGGTGCGGCTCATGCAGGGCGAGCATTTCGTGCTG
AGTTTTGTCGAGGGCGATTCGGGCTTCTTCGACGATGTGGCCCGGGCGCTGTGGGGTGTGGCTGTCCGCCAGCACGGCGA
TGACGGCATCTATGCCTACCGCATCCCGGGGCTGGTCACCACCCCGGCAGGCACGCTGCTGGGGGTCTATGACGTGCGCC
ACCGCACAAGCCTCGACCTGCAGGAAAATATTGACATCGGTCTGAGCCGCAGCACGGACGGAGGCCGTACGTGGGAGCCG
ATGCGGATTATCATGGACATGGGGTGTTGGGGCGGTCTTCCCGAGGCGCAGAACGGCATCGGCGATCCCTCGATACTGGT
CGATGACCGCACGGGTGAGGTCTTCGTCGTGGCGGCATGGACCCACGGACTGGGCAACGACAGGGCCTGGACGGCCGTGG
GGGATGGTTACGAACCGATCGAGACGGCCCAGCTGATGCTCGCCAGCAGCCGCGACGACGGCCGGACGTGGTCCGAACCG
CGGAACCTGACGCGGCAGATCAAGCAGCCCCACTGGAACTTTACGCTGCAGGGTCCGGGTCGCGGCATCACGATGCGCGA
CGGGACGCTTGTCTTTCCGATCCAGTATATCGACTCGACGCGGGTGCCCAACGCCGGTGTGATGTACAGCCTCGACCACG
GCGCGACGTGGCATACCCACGGTCATGCGCGGACCAATACGACCGAGTCGCAGGTTGCCGAGGCCGCTCCGGGCGTGCTG
ATGCTCAACATGAGGGACAACCGCCGGACGGGGCGTGCCGTCTGCACGACGCGCGACATGGGACGCACGTGGGTCGAACA
TCCCTCGTCGGGGGCTCTGCGCGAGCCGGTCTGCATGGCTTCGCTGCTGCATGTCCCCGCTTCGGAGAACGTATTGGGCC
GCGACCTGTTGCTCTTTTCGAATCCCGACACGACGAAGGGCCGCAACCACCTGACCATCAAGGCAAGCCTCGACGGAGGG
GATACCTGGTCAGCCGAACATGCGCTCCTGCTCGACGAGGAGGAGAATTGGGGCTACTCGTGTCTCTCGATGATCGATTC
CGAAACCGTGGGCATACTCTATGAGGCCAGTACGGCACAATTGCTGTTTCAGGCCGTCAAGCTGCGCGATATCGTGCGCG
GAGGGACGGCTCCCGACATCGCCTTCGGGGTGCTTCCCGAGATCGGGCCGGCCGATGCCGGCTTCGCGCAGGGGGTATCG
GCCCTCTGTGCCGGGGAGGTCTCCGGGGTGCTGATTGCTGCCGGAGGCGCCAACTTCGCCGGGACGCCTGCTGCCGAGGG
CGGAGCGAAGTGCTTCTACGACGGCATCTGGATGCTGCGCGGTCTGAAGGAGGGGAAACCGGCATGGCGCGAGGCCGGGC
GGCTTCCCGAACCGATGGCCTACGGCATGGCATGGCAGCTCCCCGGG
>igc_K01186_MH0457_GL0252141_675416_unknown_unknown
ATGAGAAATATCAATATGCATGTGGTTGGATGGATCCTCCTGTTTGCTGCGTGTTCGGCGGCGACATCCGCAGCAAAATC
TTTGGAAGACATATACTCTCCGACGATTGTAGGCGTACCTCCCGCCGATGCAGTTCTCGGACTTTGCAAGATGCCCGACG
GGAAAATACGCCATTATAACTATGGCGGACAGGCAGAAAATTTGATGCCAGGTTCGCATAGCGAAGTATCCAACAGAATG
TACATTGAGTCTAGCGACGGCGGACTAACTTGGAGCGAAACACAAGCGCCGAAAGGGAAAGAATTCGGCGTATTTTTCGA
CGAGTCGCGCGGAAGATATTTTAACATTTTAAATATAGGCGAAAGCGCTTGGTTTTTTGACTGCGGAACAAGCGGAGAGT
TCGTAGAAAAAACGCAAATATGCCCTTGGTGGCTGGAAATTAATGCAGAACCGCTAATAATCGGCAGCCGTATTCTAATG
CCTGTGACATTGAGAACTTCAAGCTCACAAAATTTCGACTTCGTATTTGGAGCAATTTTTCTCATAAGCGACGACTTCGG
GAAAACCTGGAAGAAATCGAACCGTTTAAATGTGCCGCACCATAAAGCCGGCGGCGTACATAAAGGAACGCGTTGGAACC
ACGACGCAATGGAACCAACTGCCGTCCAGCTCAAGGACGGAAGACTTTGGACTATCCTACGAACATCGCTCGATAACATG
TGGCAGTCTTATTCAAACGACGGCGGCTTAACTTGGAGCAAGCCTGCTCCTACGGATTTCTACGGGACGTGTGTAATGCC
AAAAATAAAACGACTTGGAGACGGGCGGCTGTTGCTGATGTGGTCCAACTGCACCGCGCTTCCCGAAGTAAAAGGAGCTG
ACGGCGTCTGGGAAGACGTGTTTACCAATAGAAGCGCAATACATGCGGCAATTTCCGACGACGAAGGCAAGACATGGCGC
GGATTCCGCGAAATACTGCTAGATCCCCGGCGCAATGCTACGGACTTCTCATCTACTCCCGGAATGGACAAGAGCGTCCA
CCAGTCGCAATTCATTGAAGTCGCTCCGGGAAAAGTTTTGGCTTCAATCGGGCAGAACAAGCTTCATAGAAGACTGGTGG
CCTTCGACCTAAAATGGCTGCTAGAAAATTTTCGCGAATGCGACTTTTCAAACGGCTTGGATGACTGGAGTGTACTCAAC
TATAAAAAAGGAATTAAGGGACATTGCGCCTACGATAGAATTGAAGGCTGCAAATTGGTGGAAAACCCGGATTCGCCAGG
CAAAAAATGCCTTTTGTTAAAATACATTCCCGACGACTCGCTCGTCAGCGACCTGCGAGGGGCAGTGTGGAATTTTCCCA
TGGCGCAAAAAGGCCAAATAAATCTCAATGTGAAAATCCCTTCGGGGTTTAAAGGAGCTAAAATTATGCTTCACGACCGC
TGGATAAATCCATCCGACGAAATCGCAGAAAGTTACGCGCTGTTTTCGGCGGAAATTCCCGAGTCGTTCGGCGACAACTC
TACTAGGGAGCTTGTTCTCAAATTTGACACCAAAGCAGGCAAAGCGGAACTTTTCAACAACGGCAAAAAATTCGCCGATT
GCAAAATTTCCCGCGAAGCCCCTATAGGAATTTCCTATCTGCACTTGCAGGCCTCACGCAATTCTCCCGACGCGGGAATG
TATGTGTTGTCGGTATCCGAAAAGGGATTTTGA
>igc_K01186_MH0458_GL0136809_2759978_unknown_Metabolism
ATGATTGCAGCCGATGGCGTATTCGACCTCAATGACCCCAATATCAAGCTTGCAGGTCTTTCAGGCATCAACGCCGAGAC
AACTCCGGCTACAGCCGGACCTGTCGGTCCGCATTTCAAGGGCGATATCAACAATGCGCGCCGCAAGGCATGCTGGAATC
CGGTGCTTTTCCAGATTCCCGGTGAAAAGGAACTGATGCTGTTCTATAAGATAGGTTCAAGCGTGGGTGACTGGACCGGA
TGGGTAGTCCGGTCGACCGATGGGGGAAAAACGTGGAGTGACCGCGAGCCTCTCCCCGAAGGCATCCTTGGTCCGATCAA
GAATAAGCCGGAATATATCAACGGACGTATCATTTCGCCGAGCAGCCGTGAAGGCAACGGCTGGCGTGCATGGATTGAAA
TCAGCGATGACAAAGGCAAGACGTGGCACACAGTCGGAGCGCTTCCCTCGGATTCGGCAATACGCACCGACCGTACAGAG
CCCGAACCAATCTATGCGATTCAGCCGAGCATCCTGCGTCATTCCGACGGCCGTCTGCAGATTCTTTGCCGCACACGTAA
CTCAAAGATTGCGACAAGCTGGAGCAGTGACAACGGTGACACTTGGACTCCCGTCACGCTCATCGATATGCCCAACAATA
ATTCGGGAACTGATGCCGTGACTCTCAAAGACGGTCGCCATGTGCTTATCTACAATGCTTTCGCAACTCTTCCGGGAACA
CCTAAAGGTGTCCGCAATCCTCTTTGTGTGGCCGTTTCAGACGATGGAATCCATTGGGAGAATGTCATGACGCTTGAAGA
CAGCCCTGTCAGTCAGTATTCTTATCCGAGTATCATACAGGGTAAAGACGGCAAGTTGCATGCAATATATACGTGGCGTC
GTCAGCGTGTGAAATACGCGAGACTTGATTTATAA
>igc_K01186_N001A_GL0054331_773896_Bacteroides_Lipid_Metabolism
ATGAAAAAACTATTATCCTTATGTATCGGAATGCTTTCCATCGGTCTGCACGCTGCTGATACTGTATTTGTCAAAACCCC
ACAAGTACCTATATTAATAGAAAGACATGATAATGTCTTGGCTTATCTGCGTCTCGATGCCAAAGAGACAAAGACCCTTG
ACAATGTCACTATCTCCTTCGACAAGAACGTGCCTTTGTCACAAATCAAAGCTATTAAATTGTATTATGGAGGAACAGAA
GCCCCACAAGACAGAGGAAAAAAACGCTTTGCTCCCGTAGAATACATTTCCAGCAACAATCCAGGACAAACCCTTTCGGC
TAATCCATCTTATTCTATAAAAAAGGCAGAAATAACACCTAAAACCAATACGCTGACACTGGAAGGAAAACAGAACCTCT
TTCCTGGATATAATTTCTTCTGGATCAGTATCGAAATGCAACCAACAGCTTCACTACACACAAAAATCTGTGCAGAAGTA
ACTCAGGTAAAAGGTGATGGGAAAATTATACCCACAAAAAATACAACTGAACAAAAAGTCGTACAAAGAATGGCAGTAGG
AGTCCGTCATGCAGGTGATGACGGTTCAGCAGCTTTCCGCATTCCAGGACTAGTGACTACAAACAAAGGCACCTTGCTGG
GAGTATACGATGTACGTTACAACAGCAGTGTAGATTTACAAGAACATATCGATATAGGGCTCAGCCGCAGTACAGATGGT
GGAAAGACATGGGAGAAAATGCGCTTGCCTCTATCATTCAAAGAATATGGAGGACTTCCTTCTGCTCAAAATGGTGTAGG
CGACCCTTCTATCTTGGTAGACACCAAGACCAATACTGTATGGATTGTGGCAGCATGGACACACGGAATGGGTAACCAAA
GAGCATGGTGGAGCTCACACCAGGGAATGGACCTGAACCATACCGCTCAATTGGTACTTGCCAAAAGTACAGATGATGGA
AAAACCTGGTCTGAACCGATCAATATCACAGAACAGGTGAAGCTTCCGGAATGGTATTTCTTATTACAAGGACCGGGACG
AGGCATCACAATGGAAGATGGTACATTGGTATTTCCCATTCAGTTTATCGACAAAACCCGAATCCCCAATGCGGGTATCA
TGTATAGCAAAGACCGTGGAGAAACATGGACCATACACCACCATGCACGTACTAATACCACAGAAGCACAAGTGGCAGAG
CTTGAGCCGGGCACTTTAATGCTGAATATGAGAGATAACCGGGGAGGAAGCCGGGCCGTTTATACCACACAAGATTTAGG
TAAGACTTGGAAGGAACACGAATCATCCCGTACTGCTTTGATAGAGCCCGTATGTATGGCCAGTCTGATTAGTGTAAAAG
CCAAAGATAATGTATTAGGTAAAGATCTTTTAATTTTCTCCAACCCCAATTCTACAAGCGCTCGCAAAGACATGACAATT
AAAATCAGTATGGATGGAGGAAACACCTGGAGTTCAGAACATCAGCTCTTATTAGATGAAGGATATGGATGGGGATATTC
CTGCCTGACAATGATAGATAAAGAAACCATCGGTATACTGTATGAAAGCAGTGTAGCTCACATAACGTTCCAAAGCATTA
AACTGAAAGATATTATAAAATAA
>igc_K01186_N003A_GL0064333_730522_unknown_Lipid_Metabolism
ATGAAGAAAAGTAATTATCTTAATAAATGGCTTGGAAATATATCTGTTGTAGTAATCGTTTTATTATGTGGAACGGTCTC
ACTACATGCTGCAAATGATGTTAGGGTAACGATAAAAAGGCCGGTAATACCTATTCTTAGCCATAAAAAATATAATCCGG
CAATTAGATTGGATATAAAGGGAAAGACAGACTTTATTATCAATGCACTGGAATTCTCAACCAATGGAACTATTTATCCG
GATGATATAGTTAATATCTCCATTTATGGATCGGATGATAAAGGGTACATTGATACAACGAGGGTTATTGCTTCTTCGCA
GTTTGTATCTGAAGAAATCATTTTTAGAAATAAAATCCAATCATCAGGCGATTCTATTGCTTTATGGGTTTCTATTGTTC
TGAAAGATAAAATTCATTTGAATAATCATATCGTGATTAATTGTACTAAGCTCAGAACTGACAAAGGAAAGGCGCTTATT
ATTGATTCTACTCCAAATGAATGGTTACGTCCGGGAGTTGCTGTTCGGCAACAAGGGCAAGACGGAGTTGTTTCTTCACG
AATACCAGGACTGGAAACTGCAAAGGATGGCACTTTACTGGCTATCTATGATGCCAGATGGGATATTGCCCGTGATTTAC
AGGGAAATATAGACATTGCTCTGCAACGGAGCTTTGACAAAGGTGTAACATGGCAGCCTATGCAAATAATCATGGATATG
GGAGAATGGGGAGAATTACCTCAGAAATTTAATGGTGTAAGTGATGCATGCATTTTGGTTGATGATACATCTGGCGATCT
GTATGTTGCTGGTTTGTGGATGCATGGTATCTTGGATAAGCAGACTGGAAAGTGGACGGAAGGACTGAAAGAAACTAGTG
AAAACTGGATCCATCAATGGCATGAGAAAGGTTCGCAGCCGGGCACAGATGTGAAACAAACTTCTCAATTTCTAATAGTT
AAGAGTACTGACAATGGAAAGACATGGTCATCACCTGTTAATATCACTCAACAGACCAAAAGGCCGGAATGGTGGCTATA
TGCACCTGCACCGGGACATGGAGTTACCCTACAGGATGGCACACTTGTTTTTCCTACACAAGGCAGAGATGAAAATGGAG
TACCATTTTCCAATATTACCTGGAGCAAAGATCATGGCAAGACATGGCATGCCAGTAACCCTGCCTACAAAGATGTAACC
GAATGTATGGCAGTAGAATTATCTAATGGAGGTGTAATGCTTAACATGAGAGATAATCGGAATAAAAAGAATCAAGTCGA
AAATGGTCGCAGAATTTGCATTACATCAGATTTGGGAAATACTTGGACTGAACACCCGACATCAAGGAAAGCATTAATAG
AACCAACATGTATGGGAAGTATTCACCGCCATACTTATCATAAGAATGGAGAAAAGAAAACTATTTTATTATTTTGCAAT
CCTAGTTCGAAAATACGAAGAGATAAAATCACTTTGAAAGCGAGTTTGAATGACGGTAAAACATGGTCTGAAAAACAAAC
TATATTATTGGATGAATACCGGGGATGGGGTTATTCCTGCATAACTTCAGTAGATGAAAATACAATAGGTATTTTATACG
AAAGTAGCCAGTCTCAACTCGTCTATCAACAAGTTAACCTGAATGAACTAATACGAAAATAG
>igc_K01186_N009A_GL0061645_75960_unknown_Lipid_Metabolism
ATGAAACGAAACTACTCAAAAGGTCTGCTTGCTACTCTTGCCTTTTTAGGCTGTGGCGTAGCTCAGCAGGCATGGGCCGA
CAAGGTGGTGACCTCAACGGCCGAACACCCATTGTGGTTCCGTATTTTAGCTGAACGTGGCAATCGTTACTTAACTGATA
ATGGTACAGGCGCAAAGTTTACAGGCACTACCTCGACATCGCCCACAGACAATATGTTGTGGCGATTTGAGAACAATGGC
GACGGCACATTTAGTATCGTAAGCAAAAGTGGCAATTACATCGACCCCGCCCATGTAGAGGTGTTGACAAATGCAGCCAA
AGACAAAGCCTTTGTAGCCGTTACAACACACCCCTCTTCAGGTTGGACGGCTACTGAAATAGCCAATAAAGCTGATTATT
ACATTGTCAACTCAGGCACCACCCAGTTGCACCAAAGCAATCTGAGCGGAAATGCCATTATTAGTTACGGAGGCGGTTCG
AAAACCGACGATGAAGGTTGCCGCTTTACGTTTACCGACATAACACGCGCTACGATTACAAGCGATAGCAAAAAGACCGC
CTACGACGAGCTGGCAAGTTATAACGTAGGTAATCAGCCCGGAGCGTATTCTTATGAAGCCTACAATGCCTATTTGCAAG
TAATCTTGTCGTCCACCTCAACCGATGCAGAGGTAACTGCTGCTAAGACAACCTTCTTAGCTTCAAAGATCAACACCGTA
CAAGCAGGTAAGACCTACTACATCATTTCAGGTCCGTCGGTTGCTTACTGCCAAGGCAAGTACGTGTATTGCAATGAGAG
CGAAGGTTGGCCTTTGTGGGGCAACAAGCAATTGTCGTCAGCCTATGGTTGGACCTTTGTTGACGCAGGCGAAGGCAAGT
TCTATCTGCAAAACTACAAGACCAAAGAGTACATCGAACCCACAACCGAGGGTTATGGAAAAAACGGCACGCGCACTTCC
AAGACCGCCAAGACAAAGTACACCGTAACTTCCTTAGGCAAAGGCGCCTTCAACATTATCCCCGAAGGCAAGAACCCCTT
ACATGCGCAGCAGGACAACAGTTGCCTTGTGACATGGGCAGGCGGATTGAACACTGCTTCAGCTTGGCACTTACAAGAAG
TGCCAGAGGCAGATAAGAACACTCCCGCTTTGTTTGGAGCAACGGCTTATTCTGGTACGCAGACCTATGCCCCTGGTCAG
CAAGGACAAGTGCTCATTAAGTTCGTGGCCAATGCTACGATAGGCTGGACATCAGACGCTTTCACCGCCAATAGCGTTAC
CCTCGACCTCGGTGCTACCAATGCTGCCGACTTGGAAAACATTCAAGTCTTTACTTCCAAGAACGACGACTTCATTATCA
ATGGTCAGCGCAATGCTACTCTCGTAGGTAAGACAGAAACTGTTACGAGCAACACCGTAAAGGTAGATTTCACAGCAGGC
GTTCCCGTAACTGCTACTACCACCTTCTACGTAACGGCCGACATTAAGTCTGATGCAACGGTAGGCAACAAGTTTGACGT
AGCTATTACAGGCCTTACTTACAACACTGACAAAACGGCCACTATCACCTCGGGCAACCCCGAAGGCCAAGGTGTCATCT
ATAAGGTACAGAGCGCACCCTTCCAGCCCTATGACCTCGGTTCACACTACTGGCGCATTCCTGCCATGGTAGTACTTCAC
CACCAACAGGGCGAAAACGCCAGCAAGAACGGCCGCGTAGTCACAATGGCCGACAATCGCTTTAACCACAACGGCGACCT
CCCCAATCACATCGACGTTTACGAACGTCATTCTGACGACAATGGCGCTACTTGGTCAACCCACAAAATGGTGGTAGGAA
CAGAAGCCGACCACGCGCTTGTAGGTGGCGGTCATGGTTTTGGCGACGTGTCATTGGTAGAATGCGCCAGCGGTAAGATT
GTCGCTATCATGGTAGGTGGTCCTGGTTACTTCGGTTCAACTCCCAGCAACCCTATCGTGCCCACAATCATCACCTCAAC
CGATGGCGGCGACACTTGGTCAGCTCCTCGCACGCTTACTGACGAACTTTACAAGACTACTTACAAAGAGGGTGCAGTAC
AAGGTTCGTTTGCAGGTTCAGGTCGTGGCTTGATGTTGCAGCGTCAAAAGAACGAGCAACTCAACGGCCGCATTATGTTT
GCGATGAGTCACCGCTTTGCTAATAACAACGTACAAGAGTACATCATCTACTCTGACGACGAAGGCGACACCTGGAAGTT
CTCTACCCAATCAGCTTACAGCGGTGGCGATGAGTCAAAGCTTGTTGAATTAGCCGACGGTACGGTAATGATTTCAGTAC
GTCAGAGCGGTCAGCGCGGTTACAACAAGTCAACAGATGGTGGTGTGACTTGGGGCACACAAGCCAAGTGGGCCGACATC
GATGGCAATGCTTGCAATGGCGATATCTTGTATGTAAACAAGCACGTCATGCTTCACTCTTATCCCAACGATGGCAAGCG
TAAGAACGTCACCATTAAGGCCAGCTTCGATGGTGGTAAGTCATGGAGTAACCCCTACGTAGTTTGCGCTCCGAGTTCAT
GCTACTCAACCATGGACGTAACGAAGGACGGCGACATCGCTATCTTCTACGAAGACAATGCTTGCTCAACAGGCTTCGTA
CTGAACTACGTGGTATTGCCCACTAGCTTCATCTACAAAGGCAATTTGAGCCAAGAGGCATTCAAGAGCGTACAAGCTTC
AGCGCAGGTGATACTTGATAAAGGTGCTGGTTATGAAACCATAGAAACGGCCAAGGCAGGTGAGTTCAGCAAGGCTTCCG
TTGACGCCTTGAAGTCACTCTTGCCCACAGCAGAAGAACTCGCAAAGATGAGCGATGACGCGATCGACGCTCTCTGTCCA
CAAGTAGAGGCCGCTATTGCAGCTGTCCTTTCTACGACATGTATCGTTGACGGTCAGAGCAATGAAACGACTTATACGAT
TTCATCATTCGAAAACATTGACAATGCTGCCCCCAAGTATATGCTGAAAAATGCTACTGCAGGCGTTGCTGCTGACTGCG
AATGGAGTCTTGTTCCCTCAACGACTACAATCGGTCAAGTTTATATTCAGGAAAAAGGCGAGACGAACTATTTGAACCGT
AGTGGCAATACATTAGTAGCCACCGCGACCCCTCAGCCTTGGAACATCGTGAAGGGCGACGGTCAATACTGGCACTTTAA
GTCAACAGTGAGTGGTAGCACTTATCTTGCAATTAATAAGTCGGGTGGTGCATTCAACTACATCAATCAAAAGAATGATT
ACAACACTTGGAGCACCAAGTTCGTGTTGAACGCTGTAGGTACTATTACCGCCATTGACGGTGTAGACGTTGTTACTCCC
GCTGAGCCTACACGTTACTACGACCTCCAAGGTCGTCGCGTAATGAACCCCACTAAGGGCATTTTCATTACCAATACGGG
TCGCAAGGTGATTAAGTAA
>igc_K01186_N009A_GL0093647_16760_unknown_Lipid_Metabolism
ATGAGACTTAAAAATCTATTCCTCGCTGCGGTTATGCTTTTGGCAGGGCTGCAGGTGGCACATGCTGACGACGCGTTTCG
AAAGCACCGCTACGACTCATGGAAGGTGATGACGTTGCCCAAAGATGCAATCGTGTTTGCCGGCAACTCTATCACAGACA
TGCATGGTTGGACGGAGGCCTTTGGAAACAACCCAAGCATCATTAACCGCGGGAACTCTGGCGGATACAGTTACGAAGTG
CTTGCCAACGTAGAAAGTTGGGTACGCTTTAAACCTGCAAAAGTGTTTATTAAAATCGGCACGAACGACTTGGGCACCAA
CCGCACCGAACAGTCTATTGCCGAAAACATTGAAAAAACGGTGAAGATTATTCGTCGCGAAAGCCCTAACACCTTAATCT
ACTTGCAAAGCATCTTGCCTGCAAGAGATCAGGGCTATAAAAACCTCAAAACCATTGAGGCTACAAACAAACTGATTAAG
GCGATTGCCGACAAAACCGACAACACTACCTACGTTGACCTTTACTCTAAATTAGGCGGTATTCGTAGTGGCAAGCCTTA
TTCGCTCGACAACCTGCACCTTGAAGCATACGGCTACAAGATTTGGGTGGACGAGATTAAAAAATATGTAGGTCTGGAAT
CATCATACCCTGAAAACACCAAAGACATTCAGCAAGACATGGGCTTACCCACAGCCCACGGCATGCGTGCTACTTATTTT
AGCGTATTGCCCACACTGTCGACCGATGTTCTGTTCTTTGGCGACGAAATGGTAAAGAATGGCGAATGGAACGAATTGCT
CCATAACCAAAATGTAAAGAACCGCGGTTCGTGGTGGGGATATGGCGGTGCTATTGGCACTGTGAGCAAATTTGTAGACG
CGACTTTTGCCAATAACGACAAGGGCGTGAAACGCGAAAAGCCTGCTAAAATTTTGCTCTATACGGGTACTGAGGACGTG
AATAACGCGAATAACGCACTCGCTACCATCGAAACAAACTATGCGGCATTAATTGCCAAGTTAAAAGAAAAGGCTCCCCA
CACACCCATTGCATTGGTGAGCTTGATGCCTACTGCCCAAGCTAACGCACGCATTAAAGATTTTAATGCTTGGTTAAAGT
CTAAGGCAGAGGCTGACGCCGACCTTACTTACGTGAACATTTACACCGCACTTGCTACCGAAACAGGTGCAGCAAATTCA
AAATACTTTGTGGGCAACTACCTTTATGGCACAGGCTATGTGGTGGCTGCACGCGAGTTGGCTAAGTTTATTGGCGGATG
CACGGTGATTTCTGACGAAGAAGCGCTGAAACTAAAAGAAGTGTTCGAGGCACGCACCACACTTAACAATACTATCAACG
CCTTTGAGAGCGTGAAGGTGGGCAATGCCTTGGGCGAATATAGCGAAGAGGCTGTAAAAGACCTCAAGGCCAAGGTTAAG
GACATGGAGGTATTGCTGGCTAAAGAAAATGCTACCATCGACGAATTGAAAACCATGGCTAAAGATGCCGAAACGGTTCT
TAACAACTTGAAGGCTAAAATCAATGTGCCTAACGAGCAGAATGTTGCTGGCAAACAATTTGCTATTTGCACACCGCTGC
GCGGCAACTTATATGCGTATGCAAACAATGGAGGGGTATGTGCCACCAGCTCAAACATGGGCTATGCCACTTATCGTTGG
ATTTTAGAAAAACGCAACGATAACACTTACAACATCAAGAATCAAGGCACAGGCACGTACATGAATCCTGCAGCTGCACA
CAATTCGCAGATTAAACTAACTGACAAAGTGCCTAATGTGGGTTGGACAATCGAATATGCAGCCTCAGTGGGTCTCTACA
TCGTACGCAGCGCTGAAACTTGCGAGTTGAACTCTACGACCCAAGAAGGCAACCCCATTTTCAACTGGTATGGCGATGGT
AAAAAAGCACAAAATCGCGCAGACGCAGGTTGTCAATGGCTCTTTACCGACGTAACTAACGTCGAAATAGAGAAAGAACC
TACCCCCATCCACGTTGTGATGGGTACAGCACAAGAGGGTGCTGCCGATATTGTAGAGGGTCACATCTACACCATTACCA
ATCATCAAAAAGACGGAGTATGCTATCCTTTCTACACCGACAACAAAACTCTCTGTGTAGGTAGCAAAAACGCTTTGGCT
GCCAAGAGCTATGGCAATCGCGCTAAGTTCGTGGCTGAAAAGAAAGGCAATGCTTTTGCCTTTAAAAATGTAGAAACGGG
TTATTACCTCGTTTGGAGAGGCGATAACGAAGGTACCAACAATAACGCAGGATTGCTGAAAGAATATGACGCTACATTCT
GCAACTTTACACTCACTGCTGCCAAGGAAGTGACCAACGGCAAGATTATTACAGCCAAACGTGCCAATGGCAACGTGGGC
ACTTTTGTACTGATGGCAAATGGCGCTTGGAGCAAGTGGGCAAACAATACTGTAGGCTACACTGACAAATTCTCAAACAT
CTTCACCTTTGGCGATGTGACCCACAACGATGAAGGCGAAGTTGTGGACGAATCTAATTGGGGAGTGAATGTAGATTGGC
ACACCATGCAAATTGGTGGTAACCTCTATATTAGCAATAATGGCAATGCCGACCACATAGCACTGACTACAACCAAAACA
GCCTTTGCTGATGCCGACTTGTGGTATCGCGTGGGCGACGACACCAATGGTTATACCATCTACAACAAAGAGGCTGGTGC
TAACAAGGTGCTTGCTGCTCCCATCGAAATGAAGGGTGATACGGGCAGTGAGTCTTATCCCATCATGGTCGATAAGAAAA
ACATCCCCGCAGGCTATACCGCAACATGGCTCTTTGCCAAGAGTACAGACTTGGGCAATGATGTAGAAGCTTACTACATA
TACGAAAAGGATCATGGAAACAACAAGTTGAACAACCGTAACAACAAACTCGCCTTCTGGACCGGGGGTGCTGACAAGGG
TAGTTCTATTGTGTGGAAATGGGCACAACGCACCATTGAGGTAAACATGAGCCAAGGTGCTTTCACCGCCAAAAAGGGCG
ATTGGGCACAGGTTTGGACATCGAAAGCTACAGAACCTAAACTCACCTTGAATGCGGGCTATAACAACATGAGCGTGCCT
AACTCTAACGATTCTCGCATTCAAGCGTTCGTGGGTAACTACAACCCACAAACCTATACGCTGAACACCGACGCTGACTA
CAGCATTGTAGCTTACAGTTTCGATTTTGTCATGAGCAGAACCACGGCTATTAAGGTTATCGACGCAAAGGGCAATGAAT
TTACTTCTAAAAAGGAGGCTCAAAGCATCAGCTGCCAAGACCTTGACTCACAAAGCACTAAGTTCATCCTCTCGGGGGCA
AACGATGGCGTAGACCTCACAAACTTCTTTGTGACGATTCGCAAAAGAGCAATTCCTGCCGAACCACAGTTCGAAATATT
CCCCACACGCACTTCGGCAGATATTCCTTATCGCATTCCTGCTATCGCCACAGCCTATGATGGCACAGTGGTTGCAGTGG
CTGACTATCGCTTTAGCCGTGCCGACATTGGTAGCGGACGTATCGACTTGCACATTCGTCGCAGCCACGACCATGGCAAA
ACTTGGGACGACATTATGAAGCCCAAAGAAATGACAGGTGACGGCAATAAAACTGAAGGACACCAAGAAACAGGTTTTGG
CGACCCCTGTATCGTAGGCGATAGCGAAAGTCCCCGCATGATTATTACTTCGTGCTCGGGTACACCAGGCTTCTTTGCAG
GCACACGCACCCACCACCAAGGTTGGGCACGCTGGTATAGCGATGACAATGGCGCGACATGGAGCAAACCCGAATATATT
GACGAAGAATTTATTTATTCTAAATTCGACAAGAGCGCATACGGCCCCATACGTGGTTGGTTTGTGGGTAGTGGCAGAAT
TTGCCAAAGCTCCACAACAAAGGTTGGTAAATATTACCGTCTGTACTGCGTAGGTAGCAGCTGTCGCCAAGGCAGTAACG
AAACTGCCAACTGGGTGATTTACTCTGACGACTTTGGCGAAACATGGAATTTCCTGGGTGGATGCGACGAAAGCCCCATC
CCTGGTGGCGATGAACCTAAGGCTGAAGAGTTACCCGATGGTAGCATTCTTTTGTCAAGCCGCTGCCATGGCGGACGTAA
CTATAACATCTTTACCTTTACTGACACCAAAACAGCACAAGGTTCGTGGGGGCAGGTGGCCTTCTCTGGACAAAGCAACA
AGGGGGTAACCGCTGCGGGCAATGCTTGCAATGGTGAGGTTATGATGTTGCCCGTTACACGCAAAAAGGACAATAAAAAG
ATGTTCTTGCTCTTGCAGAGTGTACCCTTTGGCAACGGACGTGCCAACGTGGGCATCTACTACAAAGAGTTAGAGAATGT
AGCAGACTTCCGCACTCCGCAAGACATTGCGAAGGATTGGGACGGACACCACCAAAGCTCTTACATCAGCAGTGCGTATA
GCACCATGACTTGGCAAAAGAACAATACGCTGGGATTTGTGTATGAAGAGGACACTTATGGCACTAATGGTGGCGGTTAT
ACCATTATCTATAAGAACTACTCTATCGAACAAATTACAGATTCTGCCTACACTTATACACCTGCCGTAAATGCCGATAG
CCTCACAGCCGTGGGCATGGAGCAGATTATTGAGGCTATTACTGCCGAAAATAATGTGGGCAACATGGTAGGACAATACA
CCAAGGAGGCACAAAGCATTATGGCAAACGCTTATAAAACTTATGCGTCTGCCCCTTCGCGCCAAAACTACGAACGCTTG
AATGCTGCCATTGCTTCGGCACCACGTGTGACTATTGACAAGGAGTGCTACTATACAATTCGTAACTACGGACGTGGTAA
TAAGGATTTATTGCTCAACGCAAACTCTGATACTGAACTTAGTGTGAGCACTGATGCTGATGCTGACAATGCGAAGTGGT
GCGCAGTGCCCGTAGCCAACAAGCCTAACACGTTTTATTTGGTGAATAAGGCTTTTCCTGAGTGCATGATTGGTAAAACG
CTTGCTATAGAAAAGGCCACCCTACTGACTACAAACAAGGAGGAAGCTGGTTTATATTGCATCGTAAGCAATACACAGGG
TCTTAGCAAATTGCAATGTATAAATCCGACTGACGCTGCACACGCTTATCTGCACTTGGCTGGCGACAACAAACGCGTGG
TGCCTTGGTTGGCATCATCGCCTACCAACAACGCTCCCTCGTTTTGGTATATCGAACCCACTGACATCTTAACAGACATT
CAGTCGGTCAACAACAATGCGCTTACCCCCAATGCTGCAATCACTTGCTACGACCTCAACGGTCGCATCATCTCTCTGCC
GCAAAAAGGGCAAGTATACATTCAACGTGGAAAGAAATACATCAAGTAA
>igc_K01186_N029A_GL0028670_51331_unknown_Lipid_Metabolism
ATGAAAAAAAGAGGAAGGGCTTTAGCGCTTCTGCTTGCCGCGGTTTTAACGGTCAGTAGTGTGCCGGGAACAGTTATGGC
GGCAGATGGCGTGAAGCCCCAAGACGGAACAACGAAAGAACAGCCATTCTGGAGTGGAACGGGAGGAAGTACAAGGTTTA
GAATTCCGTGTCTTGTATCTCTTGATGACGGCACATTGGTAGCCGGCTGCGATGCCAGATGGAATACGAGTTTAGACGGT
GGTGGACTGGATACGATCGTATCCCGTTCGACAGACAAAGGAAAGACATGGCACTATACGTTTGCTAATTACCTTGGTGA
TAACGGGAACACGCATAATAACAATTCTACAGCGTTTATCGATCCTGCCATGGCAACGGACGGAGAAAAGGTGTACATGA
TTGCAGACCTTTATCCGGCAGGATATGCGCTGAATGGCGCGAGTCATGCACCGGTCGCAGGTAAAAGTCATGATGAGAAC
GGAAATATTCTTCTGGCAGACGCAAGGAAATGGCAGAATTGTTGGGTAAATGATCGTCAGAATGAAGCTAACTATACATA
TCATTTGGAAAAGAATGATAAGAAAGAATCTGATTCTGCATATGTGATTAAAGATGCGAATGGCGCAATCGTAGAAGGTT
ATACAGTTGACGCTTATTTTAATATTAAAGGGAAAGATGTAGATGCGAATCTGTTTGAAGCTGATTCGCCGTTTCAGGTA
TGGCCGACAGATTATTTGTACCTGACAACATCGGAAGATGCAGGAGCAACGTGGTCTGTACCTACGATTGTCAATATGAG
AAAAGATCATGAGCAGTCTCTTTTAGTAGGACCGGGACGAGGTATGGTTACTTCTAAAGGCAGGATCTTATTTACGGCAT
ATGAATTTACAGGTTCAGATAAAAATAGCGTGGCTATTTATTCGGATGATGGCGGTAAGACGTGGGAAAGAGGAAAGTCT
GTATCTGGATGGAGTTCAGAAGCAGTTGTAACTGAGGCAGATGGAAAATTGTATATGTTTACTCGCCATGGCGGATATTA
TACATCGGATGATTTTGGAGAAACATGGTCAACGCAAAAAAATATGGGGATTAGTTACTGGCTGAATTGTCAGTTGACAG
CAATTACATATCCGAAGAAAATTGATGGTAAAACAGCAATCTTGTTTGCAACTCCATCGTCTTCATCGGGACGTGCGGCG
GGAAAGATTTTCGTAGGCTTAGTGCAGGATGACGGAACACTTGACTGGAAATATAACTACAGCATTAACGGATCTGCATA
TTACGCATACTCTTGTCTGACAATTCTTCCTGACGGAACGATCGGTCTTCTTTATGAGAGTGACGGAACTGTGATTACGT
ATGAAGATTTTGATATTGAAGACGTTGCAAAAGGCGCAGCAATCGGAAATATCTGGTGCACAGACGAAAACGGTACTGTG
GCAGATGTTACAATGACATCTGATATGTCGAAAAAACTGACAGTAAACGGCTTAAAAGATGGCGCGCAAGTGAAAGTTTC
TTCTGACAATGAAAATGCAGTAACAGCAGCTTACGCAGGCGGTAAAGTGACATTGACTTCCAAAGCGGTAACCGGAATGG
AAAAAGCGACTGTAACTGTAGAGTCTGAAGGTGAAAAGACAACAGTCAGCGTAATCGTAACAGATGAAAAAGATTATGAG
ATCGTAGATCTTCGTGTGGGAGATACGAAAACATATACAGACAAGACAGGAAATTACAGCGGCAGTGCATTAGAAGGTCT
TAATAAAGATATTGCAGATGTGACATTGACAGGAGAAGATGCACAAGCAGTTGAGAAACAGGTAAAAGCACAGCTTGCAA
CAAGTGAAGCACATTTTGACGGAGCAGAGAAGTCTTTGGATGAATGTTTGTTTACATTTGCAAGTGTAGAAGGACAAGAT
AACACATATACAATGTCTGCTAAGGATGGAGACAAAACAGTATATGTAAATTACAGAAGTGCGGCTTCAGCCGGTACAGT
ATGTGCGGAAGCATCAGCGAATATTAAGTTAGAGGAAAGAAGCGACGATCAGACGTTTGAATTATTGGATCAGACTGCAG
GTGCTAACGGAAACCGTCTGTATTTCCATAAGGATAATGAAAGTAAACTGTGCTTCGACAGAAACACAGGCGATCACGCG
AACTGTCGCATGGAATTGTATAAAAAGGCTGCAAACAGCAGTGCAGAGTCTGCAATTCCGGGATATGAGAAAGTGACAGG
GTTATCGCAGATCACAAGCGGCGAAAAATATTTGATCGCGGCAAAAGCAGCTACAGGAACTTATTATGTTGTAAATCCGT
CGGCTGCCGGAGAAAAGTATAAACATGTTGCAAAAGTAGTTGAGGAAACGATTCCGGTGAAACAGGAAGCTGCCGTAGCG
CTCGGAAGCAATGCACAGTTTAATGACAGAGGCGAGAAAAAAATCAGTAAATGTCTGTTTACATTCGATAAACAGGCAGA
AGAAGGAAAGTATAAAATTTCTGCAACAACAGAAGATGGACAGAAAGTATATCTCGGACCGAAATCTGCAGCTTCAGCAC
AGACTCCTCTTACAACAACAGAGGCGGTGATCACAGTTGCAAAAACGGACAAAGGATTCACATTGAATCAGATGGAAAAT
TCTGCAAACGGCGGATATTTGTACTTCTGGAAAGATAATGAAGGTAAATTCCACTTTGACAGAAATAGCAGTGTAGATCC
GAATGGAAAATGCGAATTTGAGCTTTATAAAAAAGCGGATAATGCAGAAGCAGCTGAAATACCGGGTTACGAGAAGCTGA
ATGACATGTCAGAAATCGAGGCAAACGGTCAGTATTTGATCGCTATGAAAGCGAAAGATAATAAGTATTATCTGTTGAAT
CCTGCGACAGGAAATGATAAGTACAGCTATGTTGCAAAAGTGACAGGCGAAATGTACAAAGACGAAACGATCGGAGCGAA
AACAGATATTGCGATCACCGGAAAATCAGAAGGTAAAACATCTGTGAAGATCGGTAACAAGACATACTTCATCTTCGTGA
AAAATGATGTAGAAGAAGTAACAATCAAGATCGGCGAGACATATAACGTACCGGGCAAGATTTTAAATGAATCCGAAGTG
ACAAAAGACGGTATCGTAAGTTTGGAAAAACGTGAGAACATGCCGCCTTACAAAGCAATTTCGGAAATCGCAGAAGGAAC
ATATTTGTTTGGAAATAATAGTCATATTATGCTGAATACGGAAAGTACAGCAGCAGGTTCGGAAAAGGGTCTTGGAATGA
AAGCTGTCAACTTCAATAACGATGAGACTGCGAAAGATTTCATGTGGACGCTTACCAAATCAGGCGAAGGCTATACGATG
AAAGATGTTAAGTCAGGCAAATACATTAATATTTCCGGAAATAATGTGGAACTGAAGGATGCAGAGCAGGTATTGACGAT
CAGAGCAAGAGCAAACGGAGGATTCTCTGTTTCGGCAAATAATTCTTATCTGAACAACTGGGCAGGAAATAATAATAAAG
TTGCAGCTTATCCGAGTGATGATAACGGATGGAGCTTCTACAAAGCATCTGCCGGAAACGTAGTAACAGGTGTGAAAGAA
GGAACAGTAACTGTAGCGGCATCAGAAGGAACAAACTATAAGATTACGGTTGTAAAAGACGTTCCTGAAGTAAAAGAGTA
CACAGTAACGGCAACAGTAAACGATGAAGCGATGGGTACGGCAAAGCTTAGCCCGGAAGCTGATAAGTACAAAGAAGGAA
CAGAAGTAACGGCAACTGCGAAAGTAAAAGACGAAAACAAATATGAGTTCGTAAACTGGACAGTAGGCAATGAAGAAGTT
TCTAAGAAAGCAGAG
>igc_K01186_N038A_GL0021109_1719319_unknown_Metabolism
ATGGAAACTACATTTGATGGCGTTATTCGAGAAAATAAACAAGCTGGTTATCAGGAGGCTTTTATTCCTTCTGAAAATCC
ACAGAACCATGCGTCGAATTTATTGGAACTTTCCAATGGCGATTTATTATGTGTCTGGTTTTCAGGGACCCAGGAAGGGG
TCAGTGACATTTCTGTCTTCCTGTCGCGCTTGAATCGCGGCGAATCGTCCTGGTCGAAACCGATGCAGTTGTCTTTTGAT
ACGACCCGGTCAGAACAGAATCCGGTTTTATTTGAAGACCCCGATGGTATTCTGTGGCTCTTGTATACGGCTCAGAAAGC
AGGGAATCAGGATACGGCCTTCGTCCGTTATCGTCAGTCCAAGGACAAAGGCTATACGTGGTCTGAAATCAAACCGTTGA
TTGAAGAACCGGGGACGTTTATCCGCCAGCCTATTACGGTGCTCCCCAATGGTGACTGGGTATTACCGATTTTCCGATGC
GCCGTCCAGCCTGGCGAAAAATGGGTAGGCGATCATGATACGTCGGCTGTCAAAGTATCTCATGATAAAGGCAAGACTTG
GGAAGAAGTGACGGTCCCGAGCAGTGTCGGCTGTGTCCATATGTGCATCAATGTGTTGCCTGATGGAACCTATGTGGCGC
TGTACCGCAGCCGCTGGGCCGATCACATCTATCGCAGCGAATCGAAAGATGGCATCCACTGGACGGAACCCCAGGCTTTA
TCGCTGCCCAATAACAACTCATCGATTCAGGCCACTTGTTTGAATGATGGCAAACTGGCTATGGTATTCAACAATATCAA
TGCCAATGACAGTGAACAGCGCCGGGCTTCCTTGTATGATGAAATTGAAGACGACGTCGTCACTGATGAAGAACGCCGGG
TCTTATCGGATGTTCCCCAGGACCCGAAAGGGCGCAAAGCGGTCTGGGGTATCCCGCGGGCGCCGATGACCGTAGCTATT
TCGGAAGATGGCGGCAAGACCTGGCCCTATATCCGGAATATCCAGGAAGGCGATGGCAGCTGCCTGAGCAATAATTCCGT
CGAAAAGAAGAATCGTGAACTATCTTATCCGTCGATTAAGCAGGGGAAAGATGGCAAGATTCATGTAACCTATACGTATT
ATCGGCAGACGATAAAATATGTTTGCCTGACGGAAGAATGGATTAAAGGGAATCACTAA
>igc_K01186_N044A_GL0003296_1286646_unknown_Lipid_Metabolism
ATGAAACATTTACTCCCTACCCTATTTCTTGCTGCCGGCATGACGCTCGGCACAACAGCTACGGCACAGTGTAAAATGAC
TTGCGGCAAACAGCCAACCAGCGGATGCTGCGCAGGCAAGCCTGCTAACGGATGCTGCAAGAGCCAATCTGCTAACGGAT
GCTGCAAGAGCCTCGCCGATGGCACGAAGCTATTCCTGCACGCCGACGCACAGTATCGCATTCCGGCTATCATCCAGTGC
AATTCGGGCAAGATAATCGCCTTCACCGACCACCGCTACGACAACAAGGACATCGGCGGCGGACGCCATATCGACATCGT
GATGAAGGAGAGCACCGACGGTGGCAAGACATGGACAGCTACGGAGCAGATGGTGGCACGCGGAGGCAACCGCATTGCAA
GCAGTTTCGATTGCGCTCACGGCGACGCTGCCGTGGTGTGCGACCGCGAGACGGGCGAGATACTGCTCATGTGCGCCTCG
GGCGGCGTGGGCTACTGGGAGTCGACACGCGAGAACCCGCAGATGATGGGTCGCTACACCTCGTCGGACGAGGGAAAGAC
ATGGAAGGCTGAGGAGGTGACGCAGCACGTGTACGGACTGGTGGACGGCATGAAGTCGGCATTCTTCACAAGCGGACGCA
TCTGTCAAAGCTCGCGCATCAAGGTGGGCTCACACTATCGTGTGTACACGGCGCTCACCACACACGAGGGCAACCGCGTG
CTCTACAGCGACGACTTCGGCAAGACATGGTACCTACTTGGCGCGAATGCTGCCGAGACTGCGCCAAAGGGCGACGAGGC
AAAGCTCGAGGAGCTGCCGAACGGCGATGTGCTCATCAGCTCGCGCACACAGAACGGACGCTTCTTCAACATCTATAAGT
ACGCTGACAAGAAGAAGGCTACGGGTGCCTGGGGCACAGTGGCGTTCTCGTCGGCTGCCAACAACGGCGTGAAGAACGGC
GACAGCGCGTGCAACGGCGAAATCCTCGTGGTCAAGGCGAAGGACGCGCAGGGCAAAGCGGTCGACTTGATGCTGCAGAG
CGTGCCCACGGGTCCGGGTCGCTCCAACGTGGCTGTATTCTACAAGGCACTGCGCACGAAAGCCGACTATGCGTCGCCTG
AGGCTATCGCTAAGAACTGGGAGGGCGCATACCAGGTGAGCACCACCACTTCGGCTTACTCTACAATGGTGCAGGCGCAG
GACGGCAAGATTTTGTTCCTCTACGAGGAGGACGCTTTCCGCCACCCGGAGACAGAGCCAGACGACTACTATAACATCGT
ATTCAAGAAACTCTGTGTAAAGAAGATTACAGCAGGCAAATACACCTTGTAA
>igc_K01186_N056A_GL0004813_500411_Fusobacterium_Lipid_Metabolism
ATGGAGGAATATGGATTTATGAAAAGATTAGCATTACTTACACTTTTTTGTTCACTTGCTACTGGAGTTATTGCAGCACC
TAATGATGGTTGGAATGAAGGAATGATTTTATTTAAAAAAGGAGATACTACAAATACAAATTATTATAGAATTCCTGCTA
TTACAACTACTTCCCAAGGTACTATAATTGCAGTAGCTGATTATAGACACAATGGATATGGTGATATTGGATTAAATACT
GGTGTTGATTTTGCCATAAAAATTTCTCATGATGGTGGAAATACATGGAGTGATAAAACTATTATTACTCCTGAAAATGG
ATTAGGAATATCAGATCCTGCTATTGTACACAATAGCGACACTGGTCGAACTTTTCTTTTTGGATACCAAAATGATAAAT
TTATAACTACTAAGCCTACCAGTGAAAAATCTGATTTTTTTATGTATACCTCAGATGATGGTGGAAAAACTTGGGATAAA
GGTCAAAGTTTGAAAGATTTAACTCCAGAAGGATATAAATATGTATTACAAGGACCTGGAAGTGGAATGTATTACAATGG
TACTATCTATATGCCTATTCAAGCCTGGCACCATGAAAAAGACCAACCTGATAAATCTACTGCTACTTCTGGCTTTATAT
ATAGCACTGACAATGGAAAAACTTGGGAAAGAGTTGAAGAAGATTTTATTCCTGATGATGTTGCAGCTTGTGAAAGTAGT
AGTTTATCCTTAAATGATAAAGTATATTTAGTTGCTTATACTAAAGATAAACCTGAAAGAAGAACAGGAGTATTTCTTAC
TACTAATACCGGAAAACATCTTCAAATTTTTGATACGAAAATAGATGGTTATACTTCTATGTCTCAGGACCTAGATAATC
TTTATGTTTTCCATGAAGGAAAAGCAGGAGAAGGAGAAATGCTTTTCAGAAGATTTGATATCTCTGCTAAAGAATATGCT
AATATCAACGCTCAAATTCTTAATAGAGGTACTGACCTACTTGATGTACAAGATAAACTGTTTGCTAGTAGATCGTACTT
AACTGGAGAATATGCTAGTCAAGATAACTCTGGAGTAGAAGCTGTTATCTTAAATGGTAATTATAAAATTGGGGCTTTTC
ATAAAAATTCTAAAGAAAATAGTAAAGATGTATATAGAACTATAGAGTACAATACTGAAGATACTACCTTAGTTCTTTCT
CAAGATAATGTTATTACAAATAATGATAATATTTTTGCTGGATATCAATATACTAAACTAAGTTATCTAAACGGAAGTAA
AAATGATATCAATTCCTTTGTTATTGGTTACTCTTTAAATCATAAATTTGAAAATGATTTTGGGTATAATCTAGGAATAA
ATGGTATCTATAGTAACAATAAATTAGATAGAAATGAAGCTGAAGGATTAGGTAAATCAGCAAGTTTTGATTCATATAGT
ATATCTTTAAAAAATGAGATATATAGAGATATAAAAGTTCAAGAAAATACTAATCTTAATCTAGCTGCTGGTCTAAGAAC
TACTTACTTTGGACATGATGATATAAAAGAAAAAAATGGAAATGGATTTAATGATGCTTATGTTGATAGCTCTACAAATT
TCTCTAATGAGATATATCTTAAAGGCAGTGCTGAACATGACATAAGATTTAATGAGAAATTTGCTGCTAAAATAGGAGCA
AATGTTGGATATAATAAAGAACTTATGAATGTTGATGATTGGAGAGATAAATTTACTATTTTAGATGTTGAAAAAGAGTA
TGCTAGACCTGTTGAAAAACATAGTGCTGGAGTAGCAAATGCTGGTTTCCATCTGACTTTAGATTTTGTTGATAAAGTAG
AAACTACTCTTGCTTATACTGTTGATTCCACTGGAGAAGGTATAACTACTGGTAGACTAACTTACAAATTCTAA
>igc_K01186_N056A_GL0010821_3496079_Streptococcus_Lipid_Metabolism
AATGGTTATATTCGAGTGGCTCGTGTAGAAGAAGATGGTCAGCTAACTTGGTTGCACCACCATTTGATTCAAGAAGGTGA
GTATGCTTATAACTCACTTCAACAAATCGGGCCAGATGAATTTGGACTTTTATACGAACACCATGCTCCTGGAGGTGTTC
CATACACACTTTCCTTCAAGAAATTCAACTGGGATTTCTTGACTAAGGAAAGAATTTCTCCTAAAGAAGCAAAAGTGAAA
TATGCTATCCAAAAATGGCCAGGTATTATTGCCATGGAGTTCGATTCGGAAGTATTGGTCAACAAGGCTCCGACCCTTCA
ATTGGCAAATGGCAAGACAGCAACCTTTATGACCCAGTACGATACAAAAACTCTCCTATTCACAATAGATCCAGAGGATA
TGGGTCAAAGGATTACAGGTCTTGCAGAGGGTGCAATTGAAAGCATGCACAATTTACCAGTTTCTTTAGCTGGCTCTAAA
CTAAGCGATGGTATTAATGGCAGTGAAGCTGCTATCCATGAGGTTCCAGAGTTCACAGGTGGTGTAAATGCAGAAGAAGC
GGCTGTGGCAGAGGTACCAGAGTACACTGGACCATTGGCAACAGCAGGTGAAGAACCGGCTCCAACGGTAGAAAAACCAG
AATTCGCAGGAGGCGTTAATGCTGTTGAGGCGGCAGTCCATGAGATTCCTGAGTTTAAAGGAGGAGTAAATGCAGTTCAA
GCAGCCTCAAACGAGGTTCCAGAATATAGCGGAGGTGCTAACTTTGTCTTGGCAGCTTCA
>igc_K01186_N062A_GL0009062_1323209_unknown_Lipid_Metabolism
ATGAAAAAGAGATTTATTTTTATTCCTTTGGCTATACTTATTGTTATAGCTGGCGTTTTAATTTGGGCTTGCGAGCTTAG
ACATCCTTTTGGTATGGGTCTATCGGCTGAATTATTAGAGGGGTTAGGTCCGTATATGAGCGAGAGCGGAGGTCCGGGTT
ATAAAGGAGATATAAGCGCTCAGACTACTAATACTTATATCACAAAAAGCACTAAAGTTATGGTATTCCCTTTGAAAAAA
GGCAATGATTATTATAGAATTCCGACTTTGGTGCAACTTACAAACGGGGATTTGCTCGCCTTTGCCGATAGAAGAATAGG
AACCATAGGAGATTTGCCTAATACAATAGAAGTAGTCTATAGAAGAAGTAAAGATAACGGTAAAACTTGGTCTGCCCAAC
GGCTTGTATCTCCTAAATGCACATCTAAAGCGAACAGTCATGGAGACGCTGGGTTTATTTTAGACAGAAAAACAGGAAAT
ATCATTTGCGTTGTAGCCGCTGGTAACGGTTTTTTAAATTCTACTCCAGATAACCCCATAAGAATTAAAATAATAAAAAG
TAAAGATAACGGCGAAACTTGGAGCGAACCAGTAGATATAACTCCTCAGATTTACGGCTCCGCTTGTAAAGACCCTACTC
GAAAGAATTGGCAGGCGGCGTTTGCAGCTTCTGGAAACGGAGTTCAGCTTAGAAACGGCAGAATGCTATTTGTTTTAGCA
GTTAGAGAAAGCATAGCGAATTTTGCTAAAAATTATGTTATGTATTCGGATGACGGAGGCGACACTTGGAAGGTTTCAAA
AAATGCTCCTCAAAGTTCTTCAGGTGGCGATGAGGCAAAAATAGTGGAACTTAACGATGGAACTCTATTAATGGCTATAA
GGGCGAAAGATATTTATCAAAGGAGATTGGCAAAATCTACCGATAACGGAGAAACTTGGGGACCAGCGGTATTTAGAAGC
GATTTGCCTTCTTCGGCTTCAAACGGCGATATAATATATTATACTTCTACGAATAACGGTTGGGATAAAAACAGACTTAT
TACTATGTTTGACACAGCTCCTTATTCAGTGTCTTCTCCAGCAAAACCGTATTTATTTTACAGTTATGACGATGGCAATA
CTTGGAGAAAGTTTATGATAGAAAACGGTAAAGCTGGATATTCTTCATTAGCCATATTAAAAGACGGCAGTATAGGAATA
TTAGCCGAGATTGGAGGTTCTTGGAATGGTCCTATATACTTTATGAGATTAAATATGAAATATATTACTGGAGGTAAAGA
TAGCGGACCGTTTAAAGTTAAAGTCAAACAAAAATAA
>igc_K01186_N075A_GL0052568_27680_unknown_Lipid_Metabolism
ATGAGAAACAGAAAAAAATTTTTAGCAGGAATGTTAGCGGCGACAATGGTTTTGAATATGGCATTGTCAGTGGATGTGTC
TGCTGAAGAAGGCTCGGAAGCACAAACTGCAAAAAATACAGTGGTGGAAATGAATGAAACTGCAGTTGCCGAGAACAACG
TTTATTATGTCAGTTCAGATGGAAATGATGAAAATTCCGGTATGAGTGCTGAGGAAGCTTTTAAGACGCTGGATCAAATT
AATAAGTTGGAATTGCAGCCAGGAGATCAGGTTTTGCTGGAACGTGGATCGGTGTTTGAAGATCAGTATATTCATGTAAA
AGGTTCCGGAACAGAAGAAAAACCGATTATTATCAGCAGTTATGGAGATGAGTCCAAACCACTGCCGCTTATCAATACAA
ATGGAAAAGGGGTTTGGTATCAAGATTATAATTTGGCTTCTTTGGACAGCAGCAGTCATGTTCTGCGAGGAGAAGTATCT
TCTTGTATTCTATTATATGACGTGGAATATATAGAAATCAGCAATATTGCAATGACAAATGAAGGAAATTTTGCAGAAGG
AGAAGAGTATAATTCTGCAGATAGAATGGATCGAACCGGAGTAGCGGGAATCACTCAGAATATCGGAACAGCAGATCATA
TTGTGCTTCGTAATCTCGATATCAGAAATATACAGGGAAATGTATATAACAAGCATATGTGTAATGGCGGTATTTATATG
GTCTGTGCACAGCCGAAGGATTTATCAACAGGTATTGCAAAATATGATGATGTTTTGATTGAGGGATGTACTTTGGATAA
TGTGAACCGCTGGGGAATTGCAGTAGGATATACATGTTACTTGGATAAATTTAAGACGGCAGAATTGCCGGATGATACGG
TGAGAACATATGGTTCTACAAATGTTGTTGTTCGGAATAACTATCTTTCTGACCTTGGTGGAGACGGTATTACAATGATG
TATTGTTTCCGTCCTCTGGTAGAGCGTAATGTTGTGAAAGAATTTTCAAGGGATATGAATAATGGAATTTATAAATATCC
GGTTAGTGATAAAAACGGTCATAAAAACAGAGGCGGTATGTTAGCAGCAGGCATTTGGCCATGGAAATGTAAAACGCCGT
TATTCCAGTATAATGAGTGCTATGACTCTTATTTGAGCCCAGACAGTCAGGCATGGGATGCGGATTCGGGGGATAATTGT
ATTTATCAATATAATTATTCTTCTAACAATGCAGGGGGCTGTGTTATGTTCTGTCTTGGACAGGCGGTGAATACTGTTTT
CCGTTATAATATCAGTCAGAATGATTTGGGAGGTGTATTGAATCTTTCCGGTAATCCAAATGGAGAAATTTACAACAATG
TTTTCTATATGAAAGAAAACGTTCCGGTAAATCGTATGTCCGGAGGAAAGAGTAATATTTATAACAATATTTTCTATTAT
GATGGAAAAGAAGCAGCTCCGGCTTCTGTATGTAACTGGGGAAGAATTCAGGCAAACTGGAGCAATAATGTTTATTATAA
TTATTCGAGCATTCCAAAAGATGAAAATGCGATTACGGAAGATCCGCAATTTGTAAACGGTGGAAAAGCGCCTGCAGGAG
CACAGGAAAATGGAAATGTTTATGACAGAAGTGTATTTGACGGATATAAACTGCAAGACAGTTCTCCGGCAATTGATGCA
GGAAAACCAGTCAGTGATGCGGGGGGACAAGACTTTTTTGGAAATAAGCTCGATATGATGCCGGATATAGGCGCATTTGA
GACAGGACGTTATGTGCCGGAACCTGAAGAACCACAGGAAGACGGTGTGTTTGATGAATCGGGTTCGAGATATTTCCGTA
TTCCGGCGTTGATTACATTGGCAGATGGTGGATTGATGGCGGCAGCAGATGCGAGATTTGGAAGTGCGGCAGACTCGCCG
AATAACTTAGATACAACAGTAGCGTTCAGACCGGCAGGTCAGAGTCAATGGGAGGACGCAACGATTCCATTCCATTTTGT
CGATATTTCTGATAAACCGGGAGTAGTCAATAAAAACAGTGCATCATTTATAGATCCGGTAATTGTACAGGCAAAAGATG
GAACAATTTTCTTGATGGCAGATGCGTTCCCATACGGAACTGGTTCAGGACAGAGCAAAGAAGGCTCCGGAATGATTGAA
GCTGACGGAAACAAATATTTGGCGTTGACAGAAAAAGGAAAAGATGTCACAAATATGAACAATTTTACGATGGGCATCAA
AGAAGACGGTACAGTATGGGATTTCACAAATAATAAAGCGACAGAGTACACAGTTGACAAAGAATTTAATTTGTATAAAA
ACGGACAGGCATTGACTGTTGAGCAAAGAGATCCGAATTTGAAATATAATGGGAAAAACGTTCCGATGAATATTTTCTAT
GAGGATTCCGAACTGCAAGTATATCGCACTTCTTATTTGTGGATGGCATCAAGTAAAGACGGAGGAAAAACTTGGTCATC
TCCTCAGATTTTAAATGAACTGAAAGATAAAGATGAAAAATTCTTAGGATTTGGACCGGGACGGGGACATGTGATTCAGA
AAGGAAAATTTGCAGGACGTATTTTGATTCCGGTATATTCTACAGTGGCAGGAAGAGGTGAGAGGGCAAGTGTTCTCTAT
AGTGATGACAACGGTATTACATGGAAGAAAGGTCCGGTCACAACATTGACAACAAGTGAATCCCTGAATCCGGGAAAGAC
AAGTGAAGCACAATTTGTCGAGCTTCCGGATGGAAGTGTCCGTATGTATGCAAGAGGAACGACAGGTTATGTGGGATATG
CAGACAGTGAAGATGGAATTACATATGGAGCTTTTAAAGAGGATCCACAGCTTGCTTATTGCGGTAATTCAATGGTATCT
GTGATTAATTACAGTAAAACAATTGAAGGCAAACCAGTTTTGATTTTATCGTCTCCGGAACATCGAGAAATTCGTAAAAA
TGGTGTGATGCGTATTGGATTGATCAATGAAAATACAGACGGAAGTGAAAAGTATACGGTAGATTGGAAATATCGTTATG
AAATTAATCGAGATGAATTCATTTATTCATGCTTGACAGAACTTCCGGATGGAAACATTGGATTGTTATACGAAACACAT
GTTGACAATGGAGCTCCGATGAATTATGCAGAGTATCGTCTGCAGGATGTTTTACAGGAAGAAGACAGTGCGATTGAGAA
AATTGTAATTTCACCAAAGAACCCGAAACCGGGCGACGAGATTACAGCGACAGTTACATTAAAGAAACCGGCAACAAATG
CAGAAAAACTTTCAGACGCGACATTGGATATTTTATATCCGGGACTTGAGAGAGGAAAGGATATTTTGACATTCCAATCT
ATCAGTGAAGGAAATAAAGTACTTACGTATAAAGGAACACTTGCAGAATCTGAATCTTCATATGATTTTATTGTACGCAT
GCCGGAATGGTGTTCACATCCAACAGTTGGTAAGAAATCACCGGTCGTAGAGACGGAAGATGGTTTGGTCAATCCGGCAA
ACAAAGACACAGTTTATGGAAATGCAAGCGTAGATGTACAACAGGTAGATAAGTTGAAGCTAGAAGCACTTATCGCGTAT
GCGGAAAGTCAAAAAGAAAAGGCGGAATATGCGGATGTTGTAGATGTTGTGAAAACGTTGTTTGAGAAAACGCTTACAGA
GGCGAAAGCGGTAATGGCAGATGAAAAAGCAGAGCAGGCAGCGGTAGACGCCGCTTATGAAGCACTTCTTGCAAACGTAC
ATCTGTTAGGATTTACAGGGAACACAGATGACTTAGCGCTTGCCTTAGAACTTGCAAAAACAACAAATACAGAAGGAAAG
ACACCGGAATCTGTACAGGTACTGAAAGATGCGATTGCAAAAGCAGAGGAAATCATTGCAGACGGCAATGTACTTCAGGA
AGAAATTGACGCTGCAAGAGAAGCATTATTGGCAGCGATAGACGGACTGGAAGATGTTGTTTTGGCAGATAAGACAAAAT
TAAAAGGATTACTCGAAGATTCACAAAAATATGTGGAAAAAATTGATGAGTATACAAAGGCAACAGCAGATGCGTTTATG
GCAGCAAGAGAGGCGGCACAGTCTGTATACGATAATCAAGAAGCCACACAGGAGCAGGTAAATGCAGCATATGACACACT
GCTTCAGGCAATCTTTGGACTGAGATTGATTCCGGATAAGAGCAAATTAGAGGAACTTCTCAAAGAAGCCGAAGGAATTG
ATCTTGCCAAGTATACCGAAGAAACAGTAGTAGTATTCCGTACGGTGCTTGCAAAGGCAGAGGCTGTATTTGGAAACGGA
AATGCATCTGAGACGGAAGTGAAAGAGGCGGAAAAGATGCTTCGTGCGGCGATGGATGGATTGGAAGAAAAGAAAGCAAA
TCCAGAAAAACCAAATTCAGCTCAAGGAGAAAGCGGTCAGCAGGGAAATACAAAACCAAATGGTGGCGCAGATAAAGCAA
CGAAGACAGGCGATGAAGCATTGTCGATAGTATGGATGATGCTGATGGTAGCCGGAGCAGTAGTGGTGTTTAAAAGAAAG
AAAAGAAGTATCTAA
>igc_K01186_N075A_GL0090467_31420_unknown_Lipid_Metabolism
TTGTTTGCTCGTATTGTGCTTAAAGTAAATTTGGGAGGAAAGAATATGAAAAAGAGAAGAAGAGTTTTAGCGTTGTTGCT
CGCTGCGACTTTGACATTCAGCAGTTTTTCGGGAATAGCCATGGCGAAATCAGAGACAAGACCTGCGAATGGAACAACAA
AAGAGCAACCGTTTTGGAGTGGAACAGGGGGAAGTGATAAATTCCGTATTCCTTGTTTGGTATCTTTGAATGATGGAACG
GTCGTAGCAGGATGTGATGCCAGATGGACAACTTACGCAGATGGAGGGGGATTGGATACAATTGTATCTTATTCCAAGGA
CAAAGGAGACAACTGGAATTACACATTTGCAAACTATTTAGGGGATAACGGCAATGTTTGGAACAATGCATCAACAGCGT
TTATCGATCCGGCAATGGCAACAGACGGGGAAAATGTCTACATGATTGCGGATCTTTATCCAGCTGGATATGCATTAAAT
GGTGCAAAAGCATCTCCGGTTCCGGGAAAGAGTCATGATGCGAAAGGAAATATTCTTTTGGCAGATGCAAAGAACTGGAG
CGATGTGTGGGGAACAGAGCGTACACAAGCTTCCAATTATACATATCACTTAGAAAAGAATAAAAAGAAAGATGCAGAAT
CTGCATATTTAATCAAAGATGCAGACGGAAATACTGTAGATGGATATACTGTAGATGCATATTTTAATGTGGAAGGGAAT
GGTGTAGATACCAATCTTTTTGAGGCAGAGTCACCGTTTCAGGTATGGCCGACTGATTATCTGTATCTGACATCTTCTGC
AGATGGCGGAAAAACATGGTCTGAGCCTTCGATTTTGAATTTGAGAAAAGACTCTGAACAGTCACTTTTAGTGGGTCCGG
GACGTGGAATGGTTACATCCACAGGAAGAATCGTATTTACTGCATATGAGTTTACAAAAGGTGACAAGAATAGTGCTGCT
ATTTATTCTGATGACAAAGGAAAGACATGGAAACGAGGTGCATCTGTGTCCGATTGGAGTTCAGAGGCAGTTGTGACAGA
GGCTGATGATAAGTTGTACATGTTTACCCGTCATGGCGGATATTATGTATCTGACAATTTTGGAGAGACGTGGTCTCCTA
AGAAAGAGATGGGTATTTCCTATAATCTGAACTGTCAGCTGACAGCGGTTACTTATCCAGAGAAAATCGACGGAAAGACA
GCAATTTTATTTGCGGCACCATCTAATACAGGAAGTCGTTCAGCAGGAAAGATTTTTGTAGGGCTTGTGCAGGAAGACGG
TTCTATCAAGTGGGAATATGACTATAGCATTAACGGATCTGCATACTACGCATATTCTTGTCTGACAGTATTGCCGGACG
GAACAGTTGGACTTCTCTACGAAAATGCAGATACACAGTTGACATATAAGAATTTATATATCAATGATATTGCGAAGGGT
GCGGCAATCGGAAATATCTGGTGTACAGATGGAGAGGGAAAAACAGTGGCAGATGTCACGATGAAATCCGGTGAGAGCAA
AGAATTTACAGTAAACGGTATGGAAGACGGCGCAGAGGTAACTGTATCTTCAGATGACAAGGGAGTTGTCGAAGCTTTAT
ATGCAGACGGAAAACTTACAGTGACTTCAAAAGAAGTGGAAGGTCTGGAGAGAGCAGTTGTGACATTGAAATCCGGCAAT
GCATCTACAAAAATCAGAGTGACGGTGACAGATTCTGAAAACTATGAGATAGTGGATCTCAGAATCGGAGATACAAAAAC
TTATGTAGATAAGACTGGAAACTACGCTGACAGCAGTTTAGAAGGATTGGATAAGACAATTGCAGAAGTGGAACTGAAAG
GGGAAGATTCTCAGACAGTTGAGACACAAGTGAAAGCGCAGCTTGCAACAGCTCAGGCTAATTTTGACGGTGAGAAAAAG
TCATTAGACAGCTGTCTGTTTACATTTGACAAAGTTGAGAATAAAGATAACACATATAAAATTTCTGCACAGGCAGGAGA
TGCGAAAGTATATGTAAATCATAAGACAGCGCCTTCTAAGTGTGTATGTACAACAACAGAAACAGAAATTTTGTTAGAAC
AAAAGGCAGATGGAACGGTTGCATTGAAAGATCTATCTTCCGGAGCGACTGGTTCATATTTGTATTTTTGGAAGGCAGAT
AATTCTAAATTGCATTTTGACAGAAATAGCAGTGCTGATGCAAACTGTCAATTAGAACTGTGGAAAAAAGCAGGCAAAGC
AAGTGAAGAATCAGAACTTCCGGGATATGAGAAAGTGACAGAGATTGCTCAGATTACAAACGGTGGACAGTATCTGATTG
CAGCGAAAGCGAACGACGGAAGCTATTATGTAGTGAATCCGGCTTCCAGTGCTAACAATTATGAGCATGTAGCGAAAGTG
AACAAAGAGGAAGTGGAAGTAACACCGGAAGTGGCAGTACAGCTTGGCACAGATGCACAGTTTAATGGAGAAAAACAGAA
AATCAGCAGTTGCTTATTTACATTTGATAAACAGGAAGACGGAAAATATATTGTTTCTTCCGCAACAGCTGATGGTCAGA
AAGTATATTTAACTCCAAAGACAGCTGAACAAGCAAACAGACCCCTTACTACGACTTTGGCATCAATCAATGTAATTGAT
AGAGAAAGTGGTAAAGTAAGTTTCAAACAAGAAGGAAATAGTGGGGCTGGAGGAACTTTATATTTCCATAGAGATGTAAA
TAAGTTATATTATGACAGACAAGCAAATCTAGATGAGAACTGTGAGTTTGAATTATTCAAACTATCAGAAACTGTGGAAA
ACAGTGATATTGCAGGATATGAAAAAGTAGCATTCGCAGATATCAAAGATGATGGGCAATATTTGATTGCCGCAAAAGCA
AGTGATGGAAAGTATTATTTATTAAATCCGGCACAGGGAGCAGAAAAGTACGGTTATGTTGCTAAAGTGACAGATGAGAT
GTACAAAGGTGAGACCACAACTGCAAAGACAGAAATCACAATTACAGGAAAGGCAGAAGGTCAGACATCTGTGACAATTG
GAGATACCACATATTATATTGTCGTAAAAAATGATGTGAAAGAAGTGACATTAAAAGTAGGCGACACATATAATGTGCCT
GGAAAAATTGTGAAAGAAGAAGGAGACACAAACAGCATCAAAAAAGAAGCTCGTGATGATATGCCTCCTTACAGTGCAGT
CACAAAAATAGAAGAAGGCACTTATCTGTTTGGTAATGGAACACATATTATGCTAAATTTGCCAAGTACAGTAGCGGGAA
ATCCAAAAGGTCTTGGAATGTTATCTGCAAACTTTAACACAGGTGAATATAGAGAGTCTATGTGGACGCTTAAGAAGTCA
GAAAACGGTTACACAATGCGGGATGTGAATGGGAAATATGTAAACATTTCGGGACAAAATGTAGAGCTGAAAGACACAGC
ACAGACACTGACAATTGGAGACAGCAAACATGGTGGATTTGCTGTGTCAAGTGATTCTAACTATTTGAATAACTGGTCAG
GCTCAAACAATAAAGTTGCTGCTTATGCAAGTGATGACAATGCATGGTCGTTCTACAAAGCGTCTTCGGGAAATGTGATT
ACAGCACAAGCAGCAGGAGAGGTAACTTTAGTTACAGAAGGAACAACTTACAAGATTACTGTTGCAGAGGATGAGAAACC
TTGTGAGCATACATTTGGTGGTTGGGAAGTAACAAAAGAGCCAACATGTATAGAAAAAGGTGAGAAGACAAGAACTTGTA
CAAAATGTGGTGCAGTAGAGAAAGGGGAAATTCCGGCAACAGGAAAACATGATGTAGAGCTGAAAAACGCGAAAGAAGCA
ACATGTACAGAAGCAGGTTACACAGGCGACAAAGTATGTAAAGTGTGTGACACAGTTGTGGAAGAGGGAAAAGTGATTGA
CGCATTTGGACATCAGTTTGGCGATTGGACAGTAGAAAAAGAGGCAACTGAGACAGAAACAGGCTTGGAAGTTCGTACTT
GTAAGCGAGAAGGCTGTGATGTGAAAGAGACAAGAGAAATTCCGAAACTTCCGGTTGCACCAGAAGAGGTAGATAAATCA
GCATTAGAGAAATATTACAATGAATGTTTGGCATATTACAAAGAGGCTGATTACACAGCTGACAGCTGGAAAGGATATCA
GGCGGCAATGGCTAACGCAAAAGCTGTATTAGAAGATGAAGATGCTACAGAGCAGGATGTAAAAGGTTCTATTACAGCAA
TTAAAGATGCGGCACAAAATCTGAAAAAGGTTTCTAATGTTACAAAACCAGATGGCAATAAGAATGAACAGAATAAGCCG
GCAAAAACAGGTGATGCAGATTCAGCAGTGCCATTTATGTTAGGAATGGCAGGATGCCTTGGTGCAGCGGTTGAAGTTAT
TCGCAGAAGATTTGGAAAATAA
>igc_K01186_N083A_GL0026412_1846408_unknown_Metabolism
ATGACGTATCCAAAGCTTCCCGGTCTGACCTGGGACGGTACCATCTATAAAAATGAAGAAATGGGCACCTTAGAAGCGCT
GCTTCCCACGGGAGGTTATCCCACCGCACACGCCCCGGCCCTTCTGGAACTTCCGGACGGCAGCCTGCTGTGCTGCTGGT
TTGCCGGCACCTATGAGGGCAGCGCCGATATCCATGTGATCTGCTCCATCCTGCCAAAAGACGGCGCGGCATGGCTGCCG
CCGGTGGATATCTCCGGCGACCCGGCCCGCAGTGAGCAGAACCCTTCCCTGTTCTATGGTCCCGACAACGCTGTGTGGGC
CATGTACACCGCCCAGCTGGACCGTCAGGAGGGCAAGGACAACATGCAGTTTACCTCCGTGGTCCGCTGCCAGAAGAGCA
CCGACGGCGGAAGGAGCTGGGGTCCCTATGAGACCTATTTCCCGGAGGAGGGACCCTTCTGCCGCCAGCCGATCCAGATC
CTTTCAAACGGACGGTGGATCTTCTCCAACTGGATCTGTACCGATTCCGCCGACGGCCTCTCCGGAGACCCTACCGCATT
CCGCATTTCCGACGACCAGGGCAAGACCTGGCGCAAAGTCATGATGCCGGAGAGCAACGGCCACGTCCACGCCAATGTGG
TGGAGCTGGAGCCTGGGCACCTGGCAGCCTTCATGCGCAACCGGGAAGCCTACCGCATCCACCGCAGCGAGTCCTTTGAC
TGGGGTGAGACCTGGAGCAGGCCGGAGCCGACGCCGCTGCCCAACAACAATTCCAGCATCAGCGCCGTCAAGCTCCAGAG
CGGGCGTGTCGCCATTGCATACAATCCGACCTGCACGCCTGACCCGCAGCCCGGCAAGGCGGCCTGGCCGGGACTTCGCT
GCCCGGTAGCCGTGGCCTTATCCGAGGACGGCGGCCTGACCTTCCCGGTCATCCGGTGGATGGAGCGGGGCGAGGGCTTC
ATCGGCGACGAGAACAAGACCAACAACAAACAATATGAATACCCATACATCATGCAGAGCCGGGACGGCATGCTGCATCT
GGCATATGCCGCACGCACCCGCCTGGGTGTCAAATACGTCCGCTTCACCGAGCAGGACGTGCTGGGAGCCAAACGGGAGC
GCGTAGGCTTATACAACCCC
>igc_K01186_N085A_GL0002694_2674349_unknown_Lipid_Metabolism
AATATTGGTAAAAAAGTAGACTATTCAATCGAAGAAGGCGGACCTGGGTATAAAGGGGAGATAGGTAAAGATGTAACCAA
TAAATTTATTAGACCTGACAAAGTCCTAGTATTCCCTCTTGAAGCTGCAAGAAACTATTATAGAATACCGACTTTGATAC
AACTTACAAACGGAGATTTGCTCGCCTTTGCCGATAAAAGAATTGGAGGCGTAGGAGATGTGCCTAAATCTCCTATAGAA
ACTGTGTATAAAAAAAGCACGAATAACGGAAAAACTTGGAGTAAGGAAACAAGAATTAGTCCTCCATCTACATCCAAATC
TTTAAGCTATGGGGATGGAGCATATTGCGTGGATAGAAAAACGGGAAATATCATCTGTTTAGTTGTAGGCGACCAAGGTT
TTTTACAATCCACGCCAAATAATCCTATAAAAACGAGATTGATAATAGGCAGAAATAACGGCAAGACTTGGAGCGAACCT
GTGGATATAACCGACAAAATATATGGAGCTAATTGTAAAGACCCTGATAGAAAAACTTGGAATGGGGCATTTACCACTTC
TGGAAACGGAGTTCAGCTTAGAAACGGCAGAATAATGTTTGTATTAAATGTTAGAAAAGGAACTAATGTTTCGCCTTTAT
ATAATCATGTTCTATATACGGATGATGGAGGGGCTACTTGGAATGTATCTAAAGGCGCGCCTGGCATATCCAAAAATCCA
AGTAGAGGCGGAAGCGAGGCTAAAATAGTCGAGCTTAATGATGGAACTCTATTAATGGCTATAAGACCCGAAGGTATTTT
TCAAAGATTCTTGGCAAAATCTACCGATAACGGCGAGACTTGGGGCGAAATGGAACCTCGAAGCGAATTGCCTTCTTCAA
GTTCTAATGGGGATATAATCTATTATACCTCTACCTTAAACGGCTTTGATAAA
>igc_K01186_N085A_GL0005509_760178_unknown_Lipid_Metabolism
ATGAACAAGACACTTGCCGCGATTGCCCTGCTGACAGCATTTTCAGCCGGGGCACAGAACGACACCGTACGCGTATGGAA
AACACAGGTACCGCTATTGATTGAGCGCACCGACAATCCGGTGTACTACCTGAAAATCGACGCTCAGACAGGCGACAAAA
TGAACGAAATCACGATGGAATGGAGCGACACGAAAGCGCTTCCATACGTCGAAAGTTTGAAACTCTACTACGGCGGCACA
CGCCGTACGGCCTCTATCGGCAAAAACGTGATGAAGCCGCTGGAATATCTGTCGTCCACCACCAAAGGCGAAACGCTCTC
CGCCGTGCCGGGCTATTCGCTGCTGAAAGCCGAAGACCGCAACGGGAAAAAGAAAGTGACGTTCCGATTGAACCAAGACC
TGACGGAAGGTACGCATTTCTACTGGGTCAGCCTTGAAATGAAACCGACGACTCCGCTCGGCACTACCCTGCACCTGAAC
TGCACAAGTGCGACCGTCAACGGACAGAATGCCGTGCTCCACTACGTTTCGGGAAAAGGAGTAACCCAACGCACCGCCGT
GGGCGTGCGCAAAGCAGGCGACGACAATGTGGCGGCCTACCGTATTCCGGGAATCGTCACCACCGACCGCGGCACTCTGC
TCGCCACCTACGATGTGCGCTACAACAACAGTGCCGACCTTCAGGAACACATCGACGTGGGACTGAGCCGAAGCACCGAC
GGCGGGAAAACATGGGAAAAGATGCGCATACCGCTTGCTTTCGGCAACTACGGCGGACTGCCAGCCGCACAGAACGGCGT
GGGCGACCCCTGCATTCTGTTTGACCCGACAACACGCACCACATGGATAGCAGCCGCATGGACACACGGAATGGCCGGAC
AACGGGCATGGAACGCCTCGAAACCAGGAATGGACATCGAACAGACAGCACAGCTCGTGCTGACAAAAAGCACGGACGAC
GGCAAGACCTGGTCGGAACCCATCAACATCACCTCACAGGTAAAACAACCTGAATGGCATTTCCTGCTGCAAGGTCCGGG
ACGCGGCATCACAATGGAAAACGGCACACTCGTCTTCCCTATCCAGTTCATCGGCAAGGACCGCATACCGTGTGCCGGCA
TCATGTACAGCACTGACAAGGGAGAAACGTGGACCATCCACCGGCCGGCACGCACCAACACAACGGAAGCACAAGTAGCG
GAAATCGAACCGGGAGTGCTGATGCTCAACATGCGCGACAACCGTGGCGGAAGCCGTGCCGTGTCGACCACCACAAACTT
GGGAAAAACATGGGTGCAGCATTCATCCTCGCGCAACGCGCTGCAAGAGCCCGTATGCATGGCGAGTCTGCTCCATGTGA
AGGCTGACGACAACACACTGAAGCGCGACATCCTGCTGTTTTCCAATCCGAATACTACGGCAAAACGCCATCACATTACC
ATCAAGGCAAGTCTTGACGGAGGCAAGACCTGGCACGAATCCAACCAGTTGCTTCTCGACGAAGCCATCGGCTGGGGCTA
CTCCTGCCTGACGATGATTGACCGCAAAACCGTAGGTATTCTCTACGAAAGCAGTTCCGCCAACATCACCTTCCAGGCCA
TTCCTCTGAAAGACATCGTAAAGGATTTGAAATAA
>igc_K01186_N085A_GL0046259_4250147_unknown_Lipid_Metabolism
GCAGCTTCGGGAAACGGAGTTCAGCTTAGAAACGGCAGAATGCTATTTGTTTTATCAGTTAGAGAAAGCACAGTGAATTT
TGCTAAAAATTATGTTATGTATTCGGATGACGGAGGCGACACTTGGAAGGTTTCAAAAAATGCTCCTCGAAGTTCTTCAG
GTGGCGATGAGGCAAAAATAGTTGAACTTAATGATGGTAGTTTATTAATGGCTATAAGGGCGAAAGATATTTATCAAAGG
AGATTGGCAAAATCTACCGATAACGGCGAGACTTGGGGCGAAGCGGTACATAGAAAGGATTTGCCTTCTTCGGCTTCAAA
CGGCGATATAATCTATTATACATCTACATTAAACGGTTGGGATAAAAATAGAATAATTACAATGTTTGATACCAAACCTT
ATACATCATCTAGCACCACGCCAGCAGACCCAATGATATATTATAGTTATGACGAAGGTGAGACTTGGAAAGGGCGTCTG
GCATTTACAGGTAAAGCTGGATATTCTTCATTAGCCATATTAAAAGACGGAAGCATAGGAGTATTGTTGGAATTAGGCAA
TTCTTGGTCAGGTCCTATATATTTTACGAGGGCAAATATGAAAATGCTTACGGAACTAACTGGCGATAATGATAGCGGAC
CATTTAAAGTAGACGCGTCAAACTAA
>igc_K01186_N087A_GL0074000_1826532_unknown_Metabolism
ATGATCTGCTTAGAGGCGAATGAGAAAACCCTGCGGGAAAAGGACCGGGCGCTGATACCGGTCCCGGTGAATGTGAATCC
GGGCGAGACATATGCACGGAAGAACCGCCAGTGGCAGGGTATTCCCGGCATCGAAAGAACGCCGGGAGGACGTTTCTGGA
GGTGCTTTTTCAGCGGCGGAAACGATGAAGGGCCAGACAATTATGTTGCCGTGGAAATTAGCGACGACAACGGCGAAACC
TGGTCAGAGCCGATTGCGGTTGTTGACCCGCAGGGAGACGTGCGGGCGTTTGACCCTTGTCTCTGGCGTACGCCGGATGG
CGAGTTGCTTCTGTTCTGGGCACAGAGCTACGGTGGGTTTGACGGACGGGCGGGCTGCTGGGTTTCGGTATGTGCCGCGC
CCGACGACATGCCTGTGGTCTGGACAGAACCCCGCAGGATTGCCGATGGCGTTATGCTCAATAAACCAACCGTGCTCTCG
ACAGGGGAGTGGGCGTTGCCTATCGCCCTGTGGGGACATATGAAGTCAGAGCTCAACCCCAACCAGCAGGATTGCCTTGC
AAAAATGTATGTAACAGGCGATGGAGGGAAGACGTTTGCCTATAGAGGCGGCGTGAATATGGAAAATCGCTGGTTTGACG
AGAGTATGATCATTGAAAAAAACGATGGAACGCTGCAGATACTCGTTCGCAGGAAGGATGGGATTGGCGAAGCCTTTTCC
GATGACGGCGGCCGCACATGGGGCCGGATCGGCAAGTTTCGCTTCAGCGGACCGAATTCCCGTTTTCATATCCGCAAGTT
GCATTCCGGCAACATCCTTTTTATTAATCATTGGAGCCCGGATAACCGCTTCGATACGCCGAGGGGAGACGATCCTGATT
ACATGGCGCGCAACAATCTGGCGGCCTTTCTTTCCCGGGACGACGGGGAGACGTGGAGCGGCCCACTACTGCTGGATGAG
CGGGAACTCGTTTCTTATCCGGATGCTGTACAGACGCCGGATGATAAGATCTACATCATCTATGACCGTGAACGCAATGT
GGAGAAGGAGCTTTTGCTCGCATGTATCAAAGAGGATGATATCTTGCAGGGAAAAATTGTTTCCGGCGGTTCATACCTTA
AAAAAGTCATCAGCAAACTGAACTAA
>igc_K01186_NLF006_GL0031690_750058_unknown_unknown
ATGGCAGGTGCAATGTTCTTGCATCCTGCCTCTGCCCAGAATAATTTGGACAATCTGTTGGCACCTCGTGTCACTGGTGT
TTCTCCATCCGATGCCTATATTGGTTTGAGCAGAATGGCTGATGGAGAAATCAGACATTACAATTATGGTGAACACCCTG
AGGAAGACAAGCCTCTTAATCTGTCGAGCCGTGATAACGGACTTACTTGGAAGAAGGTTCACCTCTCGCGTGATTTGTCC
TATGCCGACCAACGCTCACCCGTGAGCGGAGAATATATACGTCTGTTTTGTGCTAACAATAAAGTATATGCCATGCGCAC
AGATGGAGGACTCGACGGAGGACGCACCATCAAGGTTATTGACAACAAGGCTGGCATCATGAACAAGCCGCCTATCTTTA
TCCGTAATGGCAAGCGCATTATCTCAGGTGCCCACCGTACCGACCGGAGTGGCTCTTATGTATATTATTCTGATGATGAC
GGACTTACGTGGAAAGCATCTACCCAAGTCACTGCTCCCCCTCATGTGAAAGGCGGTTTTCATCAAGGAGTGCGTTGGAA
TCATAATGCTGTAGAACCAACGATAGTTGAGCTTAATGACGGACGCCTTTGGATGATTATGCGCACAGCACAAGACAAGC
ATTATCAGTCGTTCTCGTCAGATGGCGGCGAGACATGGAGCGAGGCGACACCCTCTCCTTTCTATGGAACCATCACAATG
CCTACGTTGTATCGAATGGGTGATGGCCGACTGCTGTTCTTTTGGTGCAATACCACTCCTTTGCCCGAATTGCCTACTGC
CAATGGAGTATGGGATGATGTGTTCACCAATCGCGACGCTCTGCATGCTGCTATCTCCGAGGACGATGGAAGAACATGGA
TAGGATTCCGCGAATTGCTGCTTAATGATGAGCGAAATTCAAGTAACTTTGGCACAACACGGCCTGGCGAAGACAAGAGT
GTACATCAGGTGCAGGCTGTAGAGGTAGCACCTGGCAAGATTCTTGTGTCTGCCGGACAGCATAAGTTATGTCGCAAGTT
GCTTCTATTTGATGTAAAATGGCTATACGAAAAGGAAAGAACATGCGACTTCAGTGAAGGGTTGGCCAATTGGTCTGCAT
TCCGTTATTATAAAGGCATTGTGGGACATTGTTGCTACAATCGCCAGGTGGCCCCTCTACTGACTGCTCATCCCGACAAT
GCGCAACTTAAGGTAATGCGCATAGGCTATACACCCAACGATTCTTTGCTTAATGATGTGGATGGAGCCTTATGGAATTT
TCCTGCCACACGAAATGGAGAGGTTGGTGTGCGTGTCAAGATGGGCGAATCGTCCAAGCCTATTCAGCTTATCTTAAACG
ACCGATGGTTTAATCCTACCGACAGTGTGTCTGCTGCTGAAGGTTTATACGTTATTTCCATTAGCCGCAAGCACTTGGGC
ATTAAGGACAACCGCTGGCATGACTTAGTGGTGAAATGGGAAGAAAACAAGAACGCATCTGTTTGGATAGACAATAAGAA
ACGCCATAGCATAAAATGCAGGAAACGTACCGAGCATGGCGTCTCCTATTTGCATCTGTTGGGAGGACGCATTCCCGATA
ATACTGGCGTGTTGATAGAAAAAGTATATAGCAAAAGCCGATAG
>igc_K01186_NLF015_GL0016701_396599_unknown_Lipid_Metabolism
ATGAAAAAACTGACACTACTTACACTATTTTGTGCTTTAGCAACAGGAGTTATGGCTGGAGATGGCTGGAACGAATCTAT
GACTATATTTGAACATGGAACTATAACTGATAATAATGGTTTTAGAATTCCTGCTATAACTACAACTTCTCAAGGAACTG
TAGTCGCTGTTGCAGATATAAGATATGGTGGACTTACAGGAAATACAGATATGCCTAAAAAAGTTGAGTTTTTAATAAAA
ACCTCAAATGATGGTGGAAGTACTTGGAGTGAAGGGACAATTTTAGCTCCAGCTGGAGGAATTACAGATCCTTCAATAGT
TCATGATTCAAACACAGGAAAAACATTTTTATTTGGATATAATAATGATTCAAATATAACTTCTCCTAATGGAAAATCAG
ATTTTTTTGTTTATACTTCAGAAGATGGTGGTAAAACTTGGGATAAAGGACAAAGTATAAAAAATGATGCTCTACCAGAT
GGATATAAACTTGTGTTACAAGGACCTGGAAGTGGAATGGTTCACAATGGTGTAATTTATATGACAACACAAGCTTGGCA
TGGTGATGCTGATGGTGGAAATGGCCTAAGATGTAGTTCAGGTTTTATTTATAGTAAAGATGGCGGTAAAACTTGGGAAC
AATCTAATTTAATAGCTGATGCAGGAGCTCCTTGGACAAGTGAAGCTAATATATTTCATCATAATGGTAAAATATATCTA
GCAGCAAAAAATGAAAATGCTCAAGCTGGAAATTATGAGTCAAAAGATACAAGAGTAGTTTATTGTACATCAGATAATGG
AAAAACTTGGGAGAAAGTAGAAGAAACATTCTTACCAGATAATATAGCAAAAGCTGAAACAAGCACTTTAGCTTTAAATG
ATCAAGTTTATTTAGTTGGATATTCTGGACAGGGAAATGCCTCTTGGGATAGAAACGATACTTTTCTTACAACAAATACA
GGAAAAACAATTAAAATTTTAGATGGCGATACATATGGTTATACATCTATGGCACAAGATTTGGATAATCTATATATTTT
ATTTGAAACAAAAGTTGGAGTAGCAGATGTTGTTATGAGAAGATTTGATATTTCATCAAAAGAATATGCAAATCTTAATG
CACAAATTTTAGATAGAGGTACATACCTTGTTGATATTCAAGATAAATTACTTTCTAAGCAATATGTAAGTGGAGTGTAT
ACAAATCAAAGTGAAAGTGGAACAGAGGCAGTAGTAGAATTAAATAATTTTAAATTAGGAGCTTTCTATAGAAATACTAA
AGAAAATAGTGACGATGTTTATAGAACAATTCCATACAATTTAAAAGAAACAACATTAGTTCTATCTCAAGATAATGCAT
TTATGCAAGGAGATAATATTTTTATTGGATATCAAGCTGGAAAAATAGAATATTCAAATAAAAGTAAAAACGATTTAAAT
TCATTTGTAATGGGATATACATTTAATAAAGAAATGGAAAATGATAAAATATATACATTAGCTTTAAATGGAATATATAG
TAATAATAAAGTTAAAAGAAATGCTGAAGAAGGAGTTGGAAGAACAGCAGACTTTGATTCATATAGCATTAGTATGAAAA
ACCAATTTTCAAAAAATATCTCTTTTACAGATATGAATAATTTAAAACTAAGAGCTGGATTAAATACAACTTTATTTGGA
CATGATGGATTTGAAGAAAATGGTGGTATAAAAACTATTGATGGTGGAAAATGGAATAACGCTAAAGTAGATAAGAGTCA
AAACATTTCAAATGAAATTTATATAAAAACTACATTAGATCAAAAGATAAAATTAACAGATAAATCAAATATTAAATTAG
CTTTAGATTTAGGATGGAAAAAAGAACTAATGGATGTAGATGAGTGGAAAGATGATTTTACAGTTTTAGATGTCGAAAAA
CAATTTGCTACACCAGTAAAAAAATATGATGGTGGTATTGGTACAGCTACGGTCTCTGCAACATTTGATTTAATTGATAA
ATTAGAAGTTGGAATAGGATATTCGCTAGAAACTGATGGCGAGTCAACAGTCACAGGAAAAGTAACTTATAAACTATAA
>igc_K01186_NLM003_GL0028800_723337_Bacteroides_Lipid_Metabolism
TTTACCAATATGCGTTATATTTCGATATTGTTTTTATTGAGTTGTTTTTTACTCAGTACTCCGTTACGTGCCGAGCGGGT
GAAAGTTATTGTTCGACAGCCCATAGTACCGGTCTTGACAAAAAAGGAGATTAATCCGGTTTTGCAATTAAAGTTGATAA
AGAGCTGTCCGGGACCATGTTTTGTAAAGGAGATCGGATTATCCCTGAAAGGTACTACTTTGTTGACCGATTTAACTCAT
TTGAGTTTATATAGAGTTGCCGGAAAGAGGGGGCTTTCTGACTGGGAAAAGTGTGTCGACTCAGTTGCTCCCGCTTTAAA
AACGGTTTTAGACACTCCGTTGGAATTGAAATCAGATACTACCATACTGTGGGTAACTGTTAAATTGAAAGATAAAGTTG
ACTTAACCCATCGTGTGACGGTCAGTTGTGATCATGTGACGACGACTTGTGGTAAGGCTTCTGTAACTTCCGTTCGTCCG
ATTGTCGCACTCCGTACCGGAGTCGCTGTACGGCAAAGAGGGGAAGACGGAGTTCATACTTCGCGTATTCCCGGCATTAC
TACTTCCCTGAAAGGAACTTTGATGGCCATATTTGATGCCCGTTACGATAGTTCGCGTGACTTGCAAGGTGATATCGATA
TTGCGATGATGCGAAGCCTGGATGGTGGAATGAGCTGGCAGCCGATGCAGATAGTGCTCGACCGCAAAAAGTGGGGTGGA
TTGCCAGAGAAATATAATGGAATCAGTGATGCTTGTATCCTGACCGATGAAAAGAACGGTACTATTTATGTGGCGGGACT
CTGGATGTATGGAGTCTTAGATCCCCGATCGGGTAAATGGGTGGAAGGAATGACGCAGGACAGTACCCGTTGGATACACC
AATGGCATGCGAAAGGTTCTCAGCCCGGGCTCGGGGTTAAAGAGACCTGTCAGTTCTTGATTACGAAAAGCGTGGATGAC
GGACTGACTTGGAGTGACCCTGTAAATATAACAGCACAAACCAAGAAACCGGAATGGTGGCTGTATGCTCCGGCACCGGG
GCATGGCATTACTTTGAAAGACGGTACATTAATATTTCCCACACAAGGCCGTGATAAAGATGGAATACCATTCTCTAATA
TTACGTATAGCAAGGATGGGGGAAAAACATGGATAGCCTCTAAGCCGGCTTATCACAACACTACGGAGTGCATGGCAGTC
GAATTACAGGATGGCAGTGTCATGTTGAATATGCGTGATAACCGTAATCACGGTAATAAAAAGGTCAATGGACGCCGTAT
TTGTGTCACCTCCGATCTGGGAAGCACATGGACGGAACATTCCACTTCCCGAAAAGCATTGATAGAGCCTACTTGTATGG
CAAGTATTCATCGACATACTTATCAGGAAAACGGCAGGCAAAAGACTCTTCTTCTATTCTGCAATCCGGAGTCTTATGAC
AGTAGAGACCACATGACGCTAAAGTGCAGCCTGGATGATGGAAATACCTGGGATTCCGGCCGGAAAATCATGTTGGATGA
GTTGGGAAGTTTTGGCTATTCCTGCATAACTTCGGTCAATGATTCTACGATTGGTGTTTTTTATGAAAGTAGCCAGGCAC
AGATGGTTTTCCAACAAATACAGTTGAAAGAGCTCATAGGTAAAGGTAAATCATATAAAGAGAGATAG
>igc_K01186_NLM004_GL0009573_1293526_unknown_Lipid_Metabolism
GTGCCAGGAAATTTTGAACAAGGAAGTATAAACGAACAAAAAATGAGAAATATGATTTTTTCAGCAAACATAGGCAAGGC
ATTGTGCCTCGCTACAATGGGTATTTCCTTGCTATCTACAGTACAGGTTGCTGTTGCTATCCCGGCTGTGGCTGCAGAGA
CACAGGTTGTTAACAGACAGGGCGGTATTACGGTCTTCCCTAACAGGGAAGCGCAGTATCGCATTCCTGCCATCGTAGAG
TGTAAGTCGGGAAAGTTGATTGCGTTTACCGATCATCGTTACCACAATCAGGATATTGGTGGCGGCCGTCATCTCGACAT
TGTGATGAAGACCAGTATGGACAAGGGTGCTACCTGGAGTTCTCCTGAGCAGATGGTGGCAAAGGGTGGAAACGGTATCG
CTACCAGTTTCGACTGCGCTCATGGCGATGCGGCTGTCGTAGTAGATAAGGAGAGCGGTAGAATTCTCCTGATGTGTGCA
TCGGGCGGCATCGGCTACTGGGAGTCTAAGCGTGGTCATCTCCTGATGATGGGTAGATACTACAGCGACGACGAGGGCAA
GACATGGTATGGCGAGGAAGTGACCAAGCAGATTTACGACCTCATGCCAGAAGTGGAATCAGCCTTCTTTACCAGTGGTA
GAATCTGCCAGAGTAAGCAGATTAAGGTAGGCAAGTACTATCGTGTATATACCGTGTTGTGTACCCGCAGCGGTAACCGC
ATTCTCTATAGCGACGATTTCGGTCAGACATGGAATGTTTTGGGCAAGAATGTAGCCGATGCTGCTCCTCGTGGAGATGA
AGCTAAGGTTGAAGAGTTGCCAGACGGCAATGTGTTGCTCAGCAGCCGTACAATGGGTGGACGCTACATCAATATCTATT
CTTATGATGATAAGAAGACAGCTACAGGTTCCTGGGGCAAGGTAGTAGCTTCTGAAGCCCAGAATCTAGGTGTTGCTGCC
CATAAGAACGCTTGTAATGGTGAGGTCCTCATAGTGGATGCCAAGAAAAACGGCAAGAAGGTGAAGCTGTTGCTTCAGAG
TGTTCCTGTAGGTCCAGGTCGTACAAACGTAGGTATCTACTACAAGGCATTGGAGACTCCTGCTGATTATGCCACTCCAG
AGGCGATTGCCAAAAACTGGGAAGGCTGCTATCAGCTGAGCAATACCACATCGGCTTACTCAACTATGGTTCAGGGCAAG
AATGGAAGTATCTACTTTCTTTTGGAGGAGAATGCCTTTAAGAATCCGAAGACACAGACAGATGACTATTACGACATCCG
ATTCTATGACCTGAGCGTTGAGCAGATAACAAATAATAGATATAAATAA
>igc_K01186_NLM010_GL0085420_1748698_unknown_Metabolism
ATGGCACGTAATATTATTGATCTGCCAACGTTGGGCGATGACGGTAGACTTTACCGTGATACCGCTCTCGATTTGGTGGA
ATCCCTTATCCCCAACCCATGGAAAAGCTGCCATGCACCTGATCTGCTGGAATTAGAAAATGGCGATCTGCTCTGCTGCT
GGTTTGCCGGTTCCCGTGAGGGAAACGCCGACATCAGCATTGCGGTGGCCCGCTTGCCTGCCGACGCCGAACAGTGGGAG
CAGCCGGTCATTGTCTCGGATGACCCGACCCGCAGTGAGCAGAACCCCTCACTGTTTCAAAACCCCAACGGTGACATTTG
GCTGATGTACACGGCACAGGCGGCTAAAAAGCCTGATGACAACAGTGACGACAGCCTGCAGGGCACGGCAGAGATCCGCT
GCAAAATTTCCCGCGATGGGGGCCGCACATGGGGCCCCACGGAGGCTATGTTTACCCGTCCCGGCTCTTTCTGCCGCCAG
AAGATTCAGGTGCTTTCCAACGGGCGTTGGATCTTCAACAACTTTATCTGTGCGCTGGACGGTACCCGTTTGGGCAGCGA
CGTGACGGTTATCCAGATTTCCGACGATCAGGGCAAGACCTGGCGCGGAGTGGAGGTTCCCGAAAGCCGGGGCCGTGTTC
ACGGCAATATTATTGAGTTGGAGCCCGGCAAGCTGGTGTGTTTGCTGCGCAGCCGTGCGGCCGACCACATCTACCGCTCG
GAATCCAATGACAACGGCGAAACATGGAGCGTGCCGGTACCCACCCCGCTGCGCAACAACAATGCCAGTATCTCTGCCAT
TAAGCTGCAGAGCGGCGCACTTGCGATCATCTACAATGATGTTTCCTTCAATGAAGATGGCAGTCTCACGGTTTGGCCCG
ATCAACGCTGCCCTGTGGCGATGGCAATTTCCGAGGATGGCGGTAAGACTTGGCCGTGGCGCCGCATTGTGGAGCACGGT
GAAGGCTTCATTGGCCCTTGGAATGATGTGAACAACCGCCGTTATGAGTACCCGGTTATGATGCAGAGCAAGGATGGCAG
CATTCACGCAGCTTATGCGTGGGGTCGTCGTGTCCGCATCAAGTATGTCTGCGTCGACGAAGCATGGATTCGCGGCGCTA
AGGTCTGCAAGGGTGCGGAGGATAACCCCGAAATGCCATGCAACCGTTGA
>igc_K01186_NLM015_GL0008784_1092391_Faecalibacterium_Metabolism
ATGCACAAGCGACATCCGCAAACTGCATATCGCAAATATGCCGGTTTGAAAGGCATTGCTTTTGAAAACTGCGATAGAAC
GATTGATTTTTTGGAGGACACTATGACATATAAAAAACTTCCCGGCCTGACTTGGGACGGCACGATCTACGAAAACGAAG
AGATGGGTACGCTGGAAGCCCTGCTGCCCACCGGCGGCTATCCCACCGCCCATGCACCTGCCATGGTAGAGCTGCCCGAC
GGCACGCTGCTGTGCTGCTGGTTCGCCGGTACTTATGAGGGCAGCGCAGACATCCGCATCATCTGCTCTGTCCTGCCCAA
GGATGGTGCCCAGTGGCTGCCGCCGGTGGACATCTCTGGCGACCCCACCCGCAGCGAGCAGAACCCCTCGCTGTTTTACG
GCCCGGACAACGCGGTGTGGGCCATGTATACTGCACAGCTCGACCGACAGGCTGGCAAGGACAATATGCAGTACACAGCG
GTCGTCCGCTGCCAGAAAAGCACCGACGGCGGCAAAACGTGGGGACTCTATGAGACGATCTTCCCCGAGGAGGGCACCTT
CTGCCGCCAGCCCATTCAGGTGTTGAGTAATGGCCGCTGGATCTTCGCCAACTGGCTCTGCACCGACTCGGCTGAGGGCC
TGTCCGGCGACCCCACTGCTTTCCGCATTTCGGACGACGAGGGCAAGACCTGGCATATGGTCATGATGCCGAAGAGCAAT
GGTCATGTCCATGCCAACGTCGTAGAGCTTGAGCCGGGCCATCTGGTGGCTTTCATGCGCAACCGCGAGGCCTACCGCAT
CCACCGCAGCGAGTCCTTCGACTGGGGCGAGACGTGGAGCGAGCCGGTGGCTACTCCGCTGCCCAACAACAATTCCAGCA
TCAGCGCCCTTAAACTGCAGAGCGGCCGCATTGCAATCGCCTACAACCCCACCTGCACCCCGACCCCTCAGCCGGGCAAA
GCTGCATGGCCCGGCCTGCGCTGCCCAGTGGCTGTGGCCCTCTCTGAGGACGGCGGCAAGACCTTCCCGATGATCCGCTG
GATGGAGCGCGGCGAGGGCTTCATGGGGGACGAGAATAAGACCAATAATAAGCAGTACGAGTATCCCTACCTGATGCAGA
GCCGCGATGGTGCCATGCACTTGACCTATGCGGCCCGCACCCGTCAGGGCATCAAATACATCCGCTTCCGTGAAGAAGAT
GTCATGGGCGCGAAGCGCGAGACGGTGGGGTTGTACAACCCCACGCCGCCCAGACCCGCTGATTTTTTGAAGGAGGAAAT
TTGTTATGCTGACCCAGTACAATCTGAAGATGCCGCACGCAGTTTACGGCGGCGAGAACGCAATGGACAACATCACCGCC
ATCATCAAGGCCCGTGGTGCAAAGAAGGTGGCAATGTTCACCGACAAGGGCATTGA
>igc_K01186_NLM025_GL0008136_1293558_unknown_Lipid_Metabolism
GTGTCAGGAGATTTTGAACAAGGAAGTATAAATGAACAAAACATGAGAAATATGATTTTTCCAGCAAACATAGGCAAGGC
ATTGTGTCTCGCTACTATGGGTATTGCCCTGATGATGCCTGCACAGGTTGCTGCTGCAACCCCAGAAATGGCAGTTGAGG
CTCAGGCTGTGAGCGCTCAGGACGGCATCACCGTCTTCCCTAACAAGGAAGCGCAGTATCGTATTCCTGCCATTGTAGAA
TGTAAGTCGGGAAAGTTGATTGCCTTTACCGATCATCGTTATCACAACAAGGATATTGGTGGCGGCCGTCATCTCGACAT
CGTGATGAAGACCAGTATGGACAAGGGCGCTACCTGGAGCTCTCCGGAGCAGATGGTGGCTAAGGGCGGAAACGGTATTG
CTACCAGTTTCGACTGTGCCCATGGCGATGCGGCTGTCGTAGTAGATAAGAAGAGCGGCAGAATCCTCCTGATGTGTGCA
TCGGGTGGTATCGGCTACTGGGAATCTAAGCGTGGTCATCTCCTGATGATGGGTAGATACTACAGCGACGACGAGGGTAA
GACATGGTATGGCGAGGAAGTGACCAAGCAGATCTACGACCTCATGCCAGAAGTGGAATCTGCCTTTTTTACCAGTGGTA
GAATCTGTCAGAGTAAGCAGATCAAGGTGGGCAAATATTATCGTGTCTATACCGTGTTGTGTACCCGCAGCGGAAACCGC
ATTCTCTATAGCGATGACTTCGGAGAGACCTGGAATGTCTTGGGCAAGAATGTAGCCGAGGCTGCTCCTTATGGAGATGA
GGCTAAGGTTGAAGAGTTGCCAGACGGTAATGTGTTGCTCAGCAGCCGTGCAATGGGTGGACGCCACATCAACATCTATA
CTTATGAGGATAAGAAGACAGCCACAGGTTCTTGGGGCAAGGTAATAGCTTCTGATGCCAAGAATATGGGTGTTGCTGCC
CATAAGAACTCTTGCAATGGCGAGGTTCTCATGGTGGATGCCAAGAAGAATGGCAAGAAGGTGAAACTGCTCCTGCAGAG
TGTTCCGGTAGGTCCAGGCCGTAACAACGTAGGTATCTACTACAAGGCATTGGAGACTCCTGCTGATTATGCTACTCCAG
AGGCTATCGCCAAGAACTGGGAAGGCTGCTATCAGTTGAGCAACACAACATCGGCTTACTCAACCATGGTTCAGGGCAAG
AATGGAAGCATCTACTTCCTTTTGGAGGAGAATGCCTTTAAGAATCCGAAGACACAGACGGATGATTATTACGACATTCG
ATTCTATAAGTTAGGCATAGACCAAATAACGAACAATAGATATAAATAA
>igc_K01186_NLM027_GL0050211_5050155_Streptococcus_Lipid_Metabolism
CTAGAATTTGATTCAGAAGTCTTGGTAAACCAAGCTCCTGTTCTAAAATTAGCGAATGGAAACCTAGCAACCTTCTTAAC
TCAGTACGATACAAAAACACTGCTATTTGTTGTCAAAAAAGAAGATATTGGCCAAGAAGTTACAGAGATAGTTGATGGTG
CGATTGAGAGCATGCATAATTTGCCAGTTAGCCTTGAAGATGCAGGAATCCCTGGTGGAATTAATGGTAAAGAACCTGCC
ATTCATGAAGTTCCAGAGTTCACTGGAGGCGTCAATGGTGACGAAGTGGCAGTACATGAAGTTCCAGAATATAATCCAGT
GGAGACCTCAAAAGGGGAACCAGCAGTACATGAAGTCCCAGAATTCGAAGGTGGCGTAAATGGCGAAGAGGCAGCTGTAA
CAGAGACACCTGAGTATACAGAAGCTATTGGAACAGCAGGTGAGGAACCAGCACCAACTGTAGAAGTCCCAGAATTCGAA
GGTGGCGTGAATGGTGAGGAAGCGGCTGTAACAGAGGCACCTGAGTACACAGAACCTAGTGCAACAGTAGGTGACGAAGC
AGCACCA
>igc_K01186_NLM027_GL0073662_618468_Streptococcus_Lipid_Metabolism
GCCAATGCAGCGGGGGCTAATACAGAAACTGTCGAACCTGGTCAAGGTTTATCAGAATTGCCAAAAGAAGTGTCCTCGGG
AGATCTTGCTCATTTGGATAAGGATTTGGCTGGTAAATTGGCAGCAGCTCAAGACAACGGCGTTGAGGTGGACCAAGACC
ATTTGAAAAAAAATGAGAGTGCAGAGTCAGAAACCCCATCCTCTACGGGAACCCCTGCAGAAGAAGCAAATAAGGAAGAG
GAATCAGAGGATCAGGGGGCTATTCCTCGTGACTATTACTCAAGAGATTTAAAAAATGCTAATCCTGTCCTTGAAAAAGA
AGATGTTGAAACCAATGTGGCAAATGGTCAGAGAGTTGATTTATCAAGTGAACTAGACAAATTAAAGCAACTAAAAAATG
CTACAGTTCACATGGAGTTCAAATCAGATGCATCAGCTCCACGCTTTTACAATCTCTTCTCTGTATCCAGTGACACCAAG
GAAAATGAGTACTTTACTATGTCCGTCCTTGATAATACAGCTCTTATTGAAGGGCGTGGCGCTAATGGAGAGCAGTTCTA
TGATAAGTATACAGATGCTCCATTGAAAGTTCGCCCTGGACAATGGAATTCCGTGACCTTTACTGTCGAACAACCGACAG
CAGAGTTACCTCATGGTCGAGTTCGTCTCTATGTGAACGGTGTCTTATCTCGAACAAGTCTCAAATCTGGTAACTTCATT
AAAGATATGCCAGATGTTAATCAAGCTCAACTTGGAGCAACCAAACGGGGCAATAAAACAGTTTGGGCATCAAACCTACA
AGTACGAAACTTAACCGTTTACGATCGTGCTTTAAGCCCAGATGAAGTTCAAACACGGAGTCAATTATTTGAAAGAGGTG
AATTGGAACAGAAACTTCCTGAGGGAGCAAAAATCACTGAGAAAGAAGATGTCTTTGAAGGTGGTAGGAACAATCAACCA
AATAAAGATGGTATCAAGAGTTATCGTATCCCAGCTCTTCTCAAGACAGATAAAGGAACACTGATTGCAGGTGCAGATGA
ACGCCGTCTCCATTCGAGTGACTGGGGTGATATCGGCATGGTCATCAGACGCAGTGAGGATAATGGTAAAACTTGGGGAG
ATCGAGTAACTATTACCAACCTACGTGACAATCCAAAGGCTTCTGATCCATCAATCGGTTCACCAGTGAATATCGATATG
ACCCTGACTCAAGATCCTGAAACCAAACGCATCTTTGCCATTTATGACATGTTCCCAGAAGGAAAAGGGATCTTTGGAAT
GTCTTCGCAAAAAGAAGAAGTCTACAAAGAAATCAATGGTAAAACCTATCAAATCCTCTATCGAGAAGGTGAGCAGGAAG
CTTATACTATTCGAGAAAATGGTACAGTTTACACTCCAGATGGTAAGGCAACAGACTACCGCGTTGTTGTAGATCCTGTT
AAACCGACCTATAGCGATAAGGGTGATCTATACAAGGGTGACCAGCTGCTAGGCAATATCTACTTCACAACAAACAAAAC
ATCTCCATTTAGAATTGCCAAGGATAGCTACCTATGGATGTCCTATAGTGATGACGACGGGAAGACCTGGTCAGCGCCTC
AAGATATTACTCCGATGGTCAAAGCCGATTGGATGAAATTTTTAGGTGTTGGGCCTGGAGTGGGGATTACCCTTCGTACT
GGACCGCATAAAGGTCGAATCGTCGTTCCTGTCTATACGACCAACCGGGCTAACCACCTCAATGGTTCTCAATCATCTCG
AATCATCTAC
>igc_K01186_NLM029_GL0089005_2141841_unknown_Metabolism
ATGAGAATTTTTAGGAGGCTGGCAGTGCGTAAGGAACTGATAATGCAGGAGTTACCTACCCGGATATGTCATGCTTCGAC
GCTTCTGCGCCTTAATGACGGCACTATACTGTGCAGCTGGTTCGGTGGCAGCAGGGAAGGCGCTGCCGATGTTGGTATCT
GGCTGGCGCGCTATAGCAGCAGCGGCTGGCAGAAGCCCTTGCTTCTGGCTGCTGGCACTGCCGCGCACTGGAATCCGGTT
TTAGCGCTGATAGATACAAGGATCATGCTGTTTTATAAGGTCGGCGCCCATATCAAAAGCTGGCAGACCTGGGTCATAGA
ATCCTGTGATAATGGCAGCAGCTGGTCGCAGCCCAGACAGCTTGTTGAAGGCGATACTTCCGGCGGGCGCGGACCAGTGC
GCAATAAGCTGCTGCAGCTGCCAAATGGCAGACTGCTGGCCGGAGGCTCGACAGAGCAGGGGATCTGGCAGGCTTTTGTC
GATACCTCTGAAGACGGCGGACGCAGCTGGAAGAAATCCCAGCCGATCATGATAACAGGACTGTGCAGCAGCGGTGAACG
CACTGTTACGCTGGATAAAACTGCTATCCCGGTCAGTGAGCAGTCTTTTTACGGACGCGGCGTCATTCAGCCCGCCTTGT
GGAGCAGTGATTCAGGCATGCTCCATATGCTGCTGCGCAGTACGGAAGGCAGTTTGTACCGCAGTGATTCCGAAGATAGC
GGACAAAGCTGGAGCAGCGCTTATGCTATAGATTTTCCCAATAATAACAGCGGTATCGATCTTGTACTCAGCAAGGCTGA
CGGAGCGCTGTACCTGGTGTGTAATCCTGTAGCCGATAACTGGGGGCAGCGTTCGCCGCTCTCTCTGTTCCGTTCGGCTG
ACAATGGCAGGAGCTGGGTCAAGCTACTGGATTTGGACAGCGGCGACGGGGAATTTTCTTATCCCGCTATCATTGAAGCG
TCAGGCACGCTTTATATTACCTATACATATCAACGGCAGAACATTGCTTTTTGGCAGGTGCCTATTGACGAAGTTTGCCG
GGGAGTTATGGTGTAG
>igc_K01186_NOF002_GL0025246_2810489_unknown_Metabolism
AAGGACCCCACCCGCAGTGAACAGAACCCCTCGCTGTTCTACGGCCCGGACAACGCTGTCTGGGCAATGTACACCGCCCA
GCTCGACCGTCAGGCGGGCAAGGACAATATGCAGTACACGGCAGTCGTTCGCTGCCAGAAATCCACAGACGGCGGCAAAA
CATGGGGTGACTATACCACGGTGTTTCCGGATGAGGGAACCTTTTGCCGCCAGCCGATTCAGATCCTCTCCAATGGACGC
TGGATTTTTGCAAACTGGCTCTGCACCGATTCGGTGGATGGACTTTCCGGCGACCCGACCGCGTTCCGTATCTCTGATGA
TGCGGGTAAGACATGGAAGCTGGTCATGATGCCCAAGAGCAACGGTCATGTCCACGCCAATGTTGTGGAGCTGGAGCCGG
GACATCTGGTAGCGTTCATGCGCAACCGGGAGGCGTGGCGCATTCACCGCAGCGAATCCTTTGACTACGGCGATACATGG
ACAGAACCGGCCCCCACGCCGCTGCCCAACAACAATTCCAGTATCAGTGCGTTGAAGCTGCAGAGCGGTCGCATTGCCAT
TGCTTACAATCCCACCTGCACCCCTGACCCGCAGCCCGGCAAGGCCGCCTGGCCTGGCCTGCGCTGCCCGGTGGCCGTGG
CTCTGTCGGAGGACGGCGGTCTGACATTCCCGATTGTCCGCTGGATGGAGCGCGGTGAGGGCTATATGGGCGATGAGAAC
AAGACCAACAACAAGCAGTATGAGTACCCGTATCTTATGCAGAGCCATGATGGCATGCTGCACCTGACCTACGCCGCAAG
GACACGGCAGGGTATCAAATATATCCGCTTCCGCGAACAGGATGTTCTGGGTGCCAAGCGCGAAACGGTGGGGCTGTACA
ACCCCACCGCAGCACAATCACGCTGA
>igc_K01186_NOF002_GL0041805_7807028_unknown_unknown
ATGGAGGAAAATAACATGACATACGCGAAGCTGCCCGGCCTGACATGGGACGGAACCGTTTACGAAAATGAAGAAATGGG
AACGCTGGAGGCACTGCTGCCCACCGGAGGTTACCCCACCGCCCACGCCCCGGCCATGGTGGAGCTGCCCGACGGCGATT
TGCTGTGCTGCTGGTTTGCCGGTACATATGAGGGCAGCGCCGACATCCACATCATCTGCTCCTGTCTGCCGCACGATGGT
ACGGCATGGCTGCCGCCGGGGGATATTTCCAAG
>igc_K01186_NOF008_GL0020810_2337184_Akkermansia_unknown
GATTTCGGTGAAACATGGAGCAAGCCGGAGCCGTCCCGTTTCTTCGGCACCCTGACCATGAATACGCTGGGCCGCCTGGA
TGACGGAACCATCGTCTCCCTGTGGACCAACACGATGGCCCTGCCTGAAAACGCCACGGCAGGCAACGGCACGTGGGAGG
ACGTGTTCACCAACCGTGATTCCCACCACATTGCCCTTTCCAATGACGAGGGCAAGACCTGGTACGGATTCCGGGAAATC
ATTCTGGACGAACACCGCAACCATCCCGGCTATGCCACCCTGGACGGTCCGGAGGACCGCGGCAAGCACCAGAGTGAAAT
GGTGCAGCTTGACAAGAACCGCATCCTGATTTCCCTGGGGCAGCACAAAAACCACCGCCGCCTGGTCATCGTGGACCGCC
GCTGGGTAGCCGCCAAAACGCGCGCCACGCAGACAGGCAGGGATTTGGACGCCCAGTGGACCATCCATACCTATATTCCG
CAGAAAAAAGGCCATTGCAGCTACAACCGGAAGCCCTCCGCGGAACTGGTTCCGGACCCCTCCGGCGGGGAAAAGAAAGT
GCTGCAAATTAGGCGCCTGAATGATCCAGAACTGGTTAATGAGAAATCCAATGTGGATTACCAGAACGGGGGCGCCACCT
GGAACTTCCCGAACGGGACCACGGGACTGGTCAAATTCCGCTTCCGGGTGGCGGACGGAGACCAGGCGGACGATTCCGGC
CTCCAGGTTTCCCTGACGGACCGCCTGTTCAATGCCTGTGACACCACCACAAAGGACTACGCCCTGTTTACCTTCCCCAT
CAAACTGAAACCGGCTCCCCATTTGTTGCTTGGCATGAAAAAAGTGCCTTTTGCTCCCGGAGCTTGGCATGAGGTCTCCA
TCCTCTGGCAGGGTTCCCAGGCTGTGGTTTCCCTGGACGGGAAAAAGGTGGGTACGCTGAAAATGGTGAACCAGTCTCCC
AACGGGGCCAGCTACATCCATTTCATCAGCACCGGGTCCAAGCCGGAT
>igc_K01186_NOF008_GL0022237_4336928_Akkermansia_Lipid_Metabolism
ATGAGTGCCGTATGTGCCGTGGCATTGCCGGCATTGGGGCAAGAAGAAAAGGCCGGCTTTCCCACGGACAACGCCGTGAC
CGTGTTCAGCGCCGGGGAGGGGAATCCTTATGAGTCCATCCGCATTCCCGCCTTGCTCAATATAGGCAAGGGGCAGCTTC
TGGCGTTTGCCGAAGGGCGGTATAAGAATACCGATCAGGGGGAGAATGACCTGATCATGAGCGTCAGCAAGAATGGCGGA
AAAACCTGGTCATGCCCCCGGGCTATCGCCAAGTCGCATGGCGCCACGTTTAATAATCCGTGCCCGGTTTATGATGCCAA
AACCAAGACGGTGACCGTCGTGTTCCAGCGTTATCCCGCAGGAGTCAAGGAACGGCAGCCCAATATTCCCCAGGGCTGGG
ATGACGAGAAATGCATCCGCAATTTCATGATCCAGAGCAGGAACGGAGGTGCCACCTGGACGAAGCCGGAGGATATCACG
AAAACGACCAAGCGCCCCGCTGGCGTGGATATCATGGCTTCCGGCCCGAATGCGGGAGCCCAGTTGAAGAGCGGTCCCCA
CAAGGGGCGCCTGGTGATTCCGATGAATGAAGGGCCGTTCGGCAAGTGGGTGATTTCCTGCATTTACAGCGACGACGGCG
GCAAAAGCTGGAAG
>igc_K01186_NOF008_GL0060601_112341_unknown_Lipid_Metabolism
ATGAGCACCTTCCACCCTTTACGCCGTACCTTTGCCTCTGCCGCCGCCCTGCTCCTCCTGTACCTGGGCGCCGGAATGGC
GCTGCGGGCGTCCGAGCCCGTTTCTGAAAACTTTGATTCCTTCCAGACGGGCGGTTTCACCTCCCTGTCCACCGCCCTGG
GAACCATGACGGCGGAAAGCGGGCATGCCGCCATCGCCAATAACCGCTGGTCTTCCCAGCCCAACTGCCTGCGGCTCACA
GGCAGGGGAGCCGGAATGACAAGTACGGCCACGCTGACGCTGCCCGCTCCCCTGGCCGTTAAAAAAATACTCTCCCTGAG
AGGGGAACGCTGGACGGCCTCCAATCCCTTCTCCTTCACCATCCATGCCGTGGACCGGGAAGGGAATGAAACGCTGGTGG
CAGACGGCTCCTCCCTGAAAACGGGCGGCAGCCCCATGACCCAGCAAGTGGAGGGAATGATCCCCTCCGGCACCGCCGGC
CTTATCTTCCGCTGCGAGGCCCCCGCCAACACGGGCGTCCTCCTGGATGATCTGGCCTTTTCCGAGTTCAAGCCCTTTTC
CAGCGCCGCAGAAGCGTGGCCGGCCATGATCCGCATGGAGGCCAACGGCATCCTCCGCTTTTCCCTGACGCAAACGCCAG
CCACTTATGCCGGCATGGCCGTCACCGTGGACATGAGCCCGTCCGACGACCTGGGAGACATTGAAAGCGTCTCCCTTTAC
ACCGGAGACGCCAGCAACATTTACTCCGCTCCCGCCTATGGCAGCAGCGGCCACGGCGCCATGAGCTCCCCGGGCATCCT
GGCCAGCCCCGCCCAGCCGCCGGCTCCCGTCATGACCTTTCCCGTCACTTCCGGGGCGCTCACGGACGGCCAGCAATACT
ACTTCTGGGTCAGCGTCAAGCTTAAGGATTCCGCCAGCATGGACCACAAGGTGGGCGCCAGGATCGCCTCCGTCACCGTG
GACGGGGAAACGACGGATTTCACTGACGGAGTGACGGCACGGCAGCGGATAGGCTATGCCGTCGCCAAGGGGAACGATCC
CGTTTACGGAGGCCCCACGGAAGGAAAGACCTCCAGGAAATTCCGCATTCCGGGCATTGTGCGCGCCGGGAACGGGGATC
TGGTCTCCGTCTTTGACATCCGCTACGACGGCCGGAACGACATGCAGGCCAACATTGACATGGGGTACAGCCGCTCCACG
GACAACGGACGCACCTGGACGCCCGTCAACGTGGCCGTCAACTTCAACCCCACGGGCAATTCCGCCAATGATTACAACTC
CGGCTACGGCGTCAGCGACCCCTGCATCCTGCTGGATGAAGTCAACGGCACCCTGTGGGTGGCAGGCATCGCCAGGCACG
GGCTGGCCTCCTCCAAGGCCAACGTGGACGTGGAAAGCCTGGAAACCGCCCAGTACGTGGTGGCATACAGCACGGATAAC
GGCCAGACGTGGGGTTCCGTGGACCCGGATACCGGGGAGTTCGTGAAAATGAAGCCCCGGAGCATTAACAAGGACATCAA
GAACAGGGCCTGGAAATCCTTCTTCCAGGGGCCGGGCCACGGCATTACGATGAAGAAAACGGTCAATGGCGTGCGCCCCA
TCGTCTTCCCTTCCCAAATATGGACGGGCACCAGCGGCGCGGGAACGCCCCAGTCCTGCATCATTTATTCCCTGGACCGC
GGCCAGACCTGGATCAGCGCGGATACCGGAAAATCCGGCACGCTCGGCATCGGGGCCAGTTCCAGCGAATGCGTGGTCAC
GGAGCTCAGCGACGGGCGCCTGATGCTCAACGCCCGCAATGAAAACAAGAGCGGGTACCGGAAGGTTTTCACGACGGACG
ACATGGGGGAGACATGGACGGCCCATGCCACCAGCCTGAAAGCCCTGCCGGAACCCGCCGCCTGCCAGGCCAGCCAGCTT
GCCGTGGAAAACTCCGGAAACATCAGCAGGGCCCTCCTTTTCTCCAACCCTGATAAAACTTCCGCCCCCCGCGCCCTGAT
GACCCTCAAGGCCTCCTTTGACGAAGGCGCTACGTGGCCCGCGAACCGCCAGGTTCTCTATGATTCCCGCCCCTCCTGCG
GCTATTCCGACATCTGCGAAACGGGGGACGGCCACATCGGCGTGCTTTACGAAGGGCTCGCCGGAGATGAAAACATCTTC
TTCCTCCGCATTCCGTATCATGAATTCCTCCCCACCCTGGACGTTCCCGCCGCCGCACAAACCATCCGCGTGGAGGCGGA
AGGAATAACGGCCTCCACGTTCACCGTCTCCAGTGATGGCTCCTGGACGGCCTACTCCTCCGCAGACTGGATCACCGTTT
CTCCGGCTTCCGGCTCCGGAAACGGCACAGTCACCTACAGCGTAAACCGCTGGGAAGGCGCGGGAGAACGCACCGGCGCC
ATAACCGTTACCGTTCCCGGCGTCCAGCCGGCCGTGGTCACCGTCATCCAGTCCGGCCGGGCGCCCGCCCTGACCGTGTC
TCCCGGTAACCACGTTCTGCCCAAAAACGGGGGAACAGCCATTTTTTCCGTCACCTGTGACGCCGCGTGGGCGGTTTCCA
AAACGGCGGACTGGTTGAACATCACCGGAACGCAGGGCGCGGAAACGGGTAATGGAACCGTATCCATTGCCGCAGCGGCC
AATCCCGGTGAAAGCTCCCGCACGGCCGGACTCTCCTTTTCCTCCTTCGGAACCGTCCGCTCCGCCACTGTGGTTCAGCG
GGGGCAAAAACGCACCTGGAATGAATGGAAGGAGGATGAAATCACCTCCCGTGACCCGGCAGCAGACCAGACGGGACCCA
ATGACTCCCCTGCGGGAGACGGTATTCCCAACCTGCTGAAATACGCCACGGGCCTGGACCCTCTCAAGCCCAGCGGGAGC
GTGGTGCAGGTTTCCACGGAGGAAGCGGGCGGTGACACCTTCCTGGTTCTGGACTGGCCCGTCAATCCGGAAGCCACGGG
AATCAGGCATCTGGTGGAAGCCTCCGAGGACCTCCGCACCTGGGAGGAAATAACGGAAGTGGAGACGGAGGGCAAAAGCT
CCGCCTCGTTCCGGGATACCGTTCCCATGAACGCGGAAGCCCCCCGGAGGCGCTTCCTGCACCTGAAAATCTCCCGGGAA
AGGGAAAACACGCCTTAA
>igc_K01186_NOF010_GL0038821_760071_unknown_Lipid_Metabolism
ATGAAAATTAATCTTTATCGGGGGACTTGGTTCCTGTTTTTCACTTTTCATTTGTTGGCTGTTTCGGCTCAAACTTTGAC
TCAGGAGATGGTAGATGTTCGTTTGAGTCAAGTAAAAAATAAGACCGGGCGTGGTAACCGAAATGAGCCTATACTGAAGT
TGACTGTGACGACGGATGGAAAATCACCTGTAACCTATACTAATATTCGTTTGAATATGAAAGGAACCACCTCTATCGAG
GATATTACCGGAATAAAGATTTATACTACGGGTGATGTGGATATCTTTGACCCCGCGCAAGCCAATACTTATCTTAAATT
GGGAGAGTGTAAACCGATGAATGGTGATTTTGATTGTCGTTTGAACGGAGAACAATCCATGACTACTCAATATTTGTGGA
TAACGTATGACATTTCGGAATATGCTATGGAAGGGCATTTAGCCGATGCGGAAGTATTGTCATTGTCGACTACCGGAGGA
ATTTTTGATTTGTCGGAAACGACAGTTGAAGGAGCCCGTGAAATACTATTGTCCTGTAAGCGCATTTATGCACCGGGAGA
GAAAGGTTCTAAAAGCTATCGCATTCCTGCTATAATCACTGCTAAAGATGGTTCTTTGGTCATTGCAACAGATAGACGAA
AAGATAATTCTACCGATCTGCCGGAAGATATCGATGTCATTGTAAACCGGAGTACGGATGGTGGCAAGACGTGGTCGGAT
GCCATTACCATTGCACGTGGTACAGGCAGATATCAAGGTTACGGGGATGCAGCGTTAGCACGTACGCAAGAAGAAGGTGG
GCTTATCTGCATTTTTGTAGGGGGAACCGGTTTCTTTGAGTCTACTTCCGAGGTTTCTAACCGTACCTATATCTGTAAGA
GTAGTGATAACGGACAGACTTGGACTGAACCGAAAGACATTACTGACCAGCTATTCGGGAAGGGATGCTCTGATTCGGTA
CGGTATGACTGGCATGGCTCTTTTTGCGCTTCCGGTGCTGGCTTGCTTGGATGCGATGGAACTGTTTATTTTGTGTTTGC
CGTCAGGGAAACAGCCGCCAGAGGTATAGCCGATATTTCTAATTATGTTTATTATTCCAGAGATAATGGAGAAACATGGC
ATGTCTCTTCCTGCGTGAAGCAGGATAATGGTAATGAGGCGAAAATAGTGGAATTGAATGACGGCACTTTGCTGGTAAGT
ATCCGTAATCAGCATAAGGGACCGCGTTACTATGCTACTTCGAAAGACAAGGGACAGAGTTGGAGTGGAATAGAGGAGTG
GCCTGAAATGGTGGAACCAGGATGTGACGGTGATATAATCTATTATACATCCATAAAGGAAGGTTATGACAAGAATCGTA
TGCTGCATAGCGTTCCGGCCCATCCTTCAAAACGCGAGAATGTGAGTGTATATCTTAGTTATGATGAAGGTAAGACTTGG
CCGGTTGTAAAATCGATTTGTCCGGTCGGTTCGGCTTATTCGTCTTTATGTATCTTGGAAGACGGTACAATTGGCGCTTA
TGTTGAAGTGGAAGACGGGTTGGGTTATTATTCAATGTATTTTGTTAATTTCTCGTTGGATTGGTTGACGGATGGGGCAG
ACCACTTTATAGCTAATTCAGCTCGGGAAGAATAA
>igc_K01186_NOF010_GL0088275_1649902_unknown_Lipid_Metabolism
ATGAGAAATAAAATTATTGTATATGCAAAGTTTGGTCTAATCTTCTGTATTTCATTGATATCCATAGTTTCTATTGCATC
CAATTCTGATTCTCAAAGTCTTCTTTTAGAACGTACACTCTTATTTGATATGGGAGATGGCGGTTCGCGCTTTTATCGTA
TTCCTGCGATTGTGACGGCAGCGGATGGTTCTTTGGTGGTAGTGGCAGACAGACGTTGGGATAGGATAAATGATTTACCT
TCTCACATAGATGTAGTGGCTCGCAGAAGTGAAGACAATGGTAAGACTTGGTCGGATGTAATTACCATAGCAGGTAATGA
TACTGATATCGGATATGGAGACCCTGCAATTGTATTGGATAAAAATACAGGTAGTCTACTTTGTATTTTTGCATCAGGAA
ACGGATTGTGGCAATCAAATGAAGAGGATTTGATGAGAATCAAGATCTCCCGAAGTGTAGATAACGGGAAAATATGGTCA
CCTCCTGCTGACATTACGGATCAAATATATGGTAAAAATTGTCAGGATGAGAGAAGGAGACACTGGTATGGGGCTTTTGC
GGCATCTGGCAGAGCTTTACAATTAAGAGATGGTAGGATTATGTTTGCAATGGCTGTTCGAACAACTCCTGATTGGGGAG
GATCATTGAATAATTATGTATGTTATTCGGATGACGGTGGAGTAACTTGGGATGTCTCAACAAATGCAGCAGATTTGGAT
GGGGATGAAGCCAAACTTATAGAACTGAATGATGGTACGATTTTGATGAGTATTCGAAATCGTGAAAAAGGTAAACGGAA
ATTCTGTTTGTCTAAAGATAGGGGAGAAACATGGGGAAAATCATATTTGCAGCAGGATATACAGGATCCTGCATGTAACG
GTGATATAATAAGGTATTCCTCTATTATTGATGGTGCTGCCAAAAACATTTTACTTCACTCGATACCAGACGATGCATCC
ATCAGGAAGAATGTTTCTATTTTGGTTAGTTTTGATGAAGGAAAGAGTTGGCCAGTAAAGAGAATGTTATGTTCCGGACT
TTCCGCCTATTCTTCAATGACCGTGTTATCGGATGGTACTATTGGAGTTGTTGTAGAAGAAGGTAAGTGGGATGATGCTT
TACCAGGAGATGATGGGTTTAAATTATGGTTTATGCGTTTTACATACGATTGGCTTATATCATCGGATACCTCGGAGTAA
>igc_K01186_NOF013_GL0042205_753266_unknown_Lipid_Metabolism
ATGAGAAACCCTAACTTATTACTGCTAATTGTTGTTTTTATACTAGCACCCTTCAAGTTGAGTGCGGCGGCAGATACAGT
TGCTGTTCGCGAAACCCGGATTCCTGTGTTGATTGAGAGACAGGACAATGAGTTGTTTAATTTGCGCATAGAGGCTACTC
AGAGCCAAATGCTGAATGAAGTGAAGTTGAACTTCGGCAAAGACGTGAATTTAAATGAGATTGAGGCTGTCAAGCTTTAC
TATGGCGGTACTGAGAGTGTGGAGAGGAAAGGAAAGACCTACTTTACTCCGGTAGATTATATTTCAAGTAATACTCCGGG
AAAGACACTGGCTGCCAATCCTTCTTATTCCGTGTTGAAAGCAGAAGTGAAGGCTCCGAAACGTGAAGTCGTATTGAAAG
CAGATCAAAAACTGTTTCCGGGCGTAAACTATTTCTGGATCAGTTTGCAGATGAAGCCTACCGCTTCCATACTTTCCAAA
GTATCTGCCGAAATAACAGAAACAAAGGTAGATGGACAAGCAGCTCCTTTGAATATCGTTCGCAAAGCCGAAACCCACTA
TATGGGAGTAGGTGTGCGCCATGCAGGTGATGATGGTGTAGCTGCCTATCGCATCCCCGGATTGGTAACTTCTAATCAAG
GAACTCTGCTGGGCGTGTATGATGTACGTTATAATAACAGTGCAGACTTGCAGGAATACGTGGAAATCGGTCTGAGCAGA
AGCACAGACGGTGGACAAACTTGGGAAAAGATGCGCATCCCCATGGCATTCGGCGAATATGATGGTCTGCCTAAGGCACA
GAATGGAGTAGGTGACCCCGCTATCTTGGTAGACAAGAAAACCGGAACTATCTGGATTGTAGCTGCCTGGACACATGGTA
TGGGTAATGGCCGTGCATGGTGGAACTCTCAACCCGGCATGGATCGTAACCACACAGCACAGTTGATGATGGTAAAGAGT
GACGATGATGGTAAGACTTGGTCCGAACCTATCAATGTAACGGAACAAGTGAAAGATCCTTCTTGGTACTTCTTGTTGCA
AGGGCCGGGCAGAGGCATTTCAATGGAAGATGGCACCTTGGTATTTGCCAGCCAATATATAGGTAGCGACCGCATTCCCA
ATGCAGGTATCATTTATAGCAAGGATCATGGCAAGACATGGAATATCAGTACATTGGCCCGCACTAACACCACAGAAGCA
CAGGTAGCCGAAGTAGAACCGGGCGTATTGATGCTGAATATGCGCGATAACCGTGGCGGTAGCCGTGCCGTAGCTACAAC
TACCGATATGGGCAAGACATGGACAGAACACGTTTCCTCACGCTCAGCTTTGCCGGAGCCGGTATGTATGGCAAGTCTGA
TCAGCGTTAAGGCCAAAGATAACGCATTAGGTAAAGATATCCTTTTGTTCTCTAATCCGAATACTACAAAGGATCGTCAT
AGCATTACCATCAAGGCCAGCTTGGACGGTGGTGTTACCTGGCTGCCCGCAAACCAGTTGTTGCTGGACGCAGGTTGGGG
CTGGGGATATAGCTGCCTCACCATGATTGATAAAGAAACCGTAGGAATCTTATATGAAAGCAGTGTGGCTCACATGACTT
TCCAGGCTGTAAAATTGAAAGACATCATTAAAACAAAATAA
>igc_K01186_NOF013_GL0046564_1948427_Bacteroides_Lipid_Metabolism
ATGAAGAATTTAAACTTAATATTTGCATGGGCGTGCCTGTTGTTTGTAACGACAGCATGCAATGATGTGGAGCCAAGCAT
ATCTTCTTTACCGGTTCCCACAAGCAAGCCATATTCTATCAATAGGGAAGGATATGCCTATTTCAGAATCCCTACGATGG
TGATTACTAACAGTGGTACAATATTGGCATTTGCCGAGGGACGTCGCAATGGGCCTGAAGATGAAGGAGACATTGACATC
GTATTAAAGCGTTCCACGGATAAAGGAAAAACTTGGGGACCTTTGATTACTGTTAAGGATGATGGTGAAAACCGTTGTCG
TAATCAAGTGCCTGTCTATCTTCCGGATATCAATCGTGTCATTTTATTATCTTGCTGGAATCCGGGCGCAACGGGGACTA
ATTCCATATTTATGACTTATTCGGATGATGAGGGATTGACATGGGCGAAAGAAAAGGATATAACAGCTTCCGTAACTCCT
GACAAATATAGATGGTATGCTACTGGGCCTTGCCATGGAATAGTGAAACAGTTTGAACCACATAAGGGAAGAATTGTAGT
GCCGTGTAATCATAATACCACTACTTCCGGTGCGGGACGTTCTCATGTGATATATTCGGATGATAAGGGAGAAACCTGGC
ATTTGGGTGGTATCATGGACGTGGATTATACGAATGAAAGCACTGTGACCGAATTAAGCAACGGTGATTTAATGCTGAAC
ATGCGTAAGCAGTCCAATACAGAAAAATACAGAATGGTTTCCACCAGTACAGACGGCGGACTGACATGGAGTCCGTGTAA
GTACACTACATTGAAAGAACCCATATGTCAGGGTTCCATACTCTTTTACGGTTTGGGGGATGATGGTAAAGGCATTATTC
TGTTCTCGAATCCTGATAGTCAGACCAATCGTAATAATAACACATTAAAGATGAGCGAGGATGACGGAGTAACCTGGAAG
AAGCAATATTCCTATACGGGTAGTGATTATGGTGGTTACTCGGATATTGCCCGTTATCCTGACGGTACGATTGGAGTATT
ATATGAATATGGATTCAAGAATATTGGCGGCATTGCTTTTCAGAATATTGAGTTGTCACAGCTACAATAA
>igc_K01186_NOF013_GL0084240_51070_unknown_Metabolism
ATGAAAATGAATAAACGTGCTTTCTTTTCGGTATTGATTACCCTCCTGGCATTCCCGCTTTTGCTGGAAGCTGCGGCAGT
ATCCGTTACCACCCTGCGCACCGAGCAGATGGTGAATCCTATGGGGCTGGATACCGCCACTCCCCGTATGAGTTGGCAAC
TGGAATCCTCACAACAGAATGTGAAGCAAACGGCTTACCATATACTGGTAGCTTCCTCTCCCGAACTTCTGGCGCAAGCC
AAAGGCGACCTGTGGGACTCCGGCAAAGTATCGTCCGATGATTCCCAATGGATCACCTATCAGGGTAAACCCTTGAAAAG
CAACCAGCGTGCTTATTGGAAGGTAAAAAGTTATACCACCCAAGGCGAAACCGAATGGAGCAGTCCCGCCCATTGGAGCA
TCGGCTTACTGAAAGAAGCCCATTGGCAAGGCCGGTGGATAGGTATGGACAAAGCGGCCCCCTGGGACAGTGAAACCACT
TGGAGCCGACTCAGCTCCCGCTATCTGCGCAAGGAGTTTGCCTTAAAAAAACAGGTAAAACAAGCCACCGTGCATATAGC
CGGAATGGGTATGTACGAGCTATTTATAAACGGCCGGCGGGTGGGCGACCAAGTACTGGCTCCGGCTCCAACAGATTATC
GTAAGACTATTATTTATAATACCTTTGATGTAACTCCGCTGCTGTCTTCCCAAAATGCCATAGGCGTAACGCTGGGCAAC
GGACGTTTCTACACCATGCGCCAGCACTATAAGCCTTATAAGATACCCAACTTCGGCTACCCCAAACTGCGCTTGAACCT
GATAGTAGAATACACTGACGGCACCCGTGAAACCATCTCATCGGATACCAACTGGAAACTGACAGCAGACGGCCCCATCC
GCAGCAACAACGAATATGACGGCGAAGAATACGACGCCCGTAAAGAGCTGACCGGATGGACTACCCCCGGCTATGATGAC
CGCAACTGGACGGATGCGGAACGTGTCAGCATCCCCACAGGAACCTTGCGCGGAGCCATGGCTCCCAATATGAAAGTATT
GCAGACTATTGCACCGTTGACTATCAATAAGGTAGGAGATAAGTACATCATGGATATGGGCCAGAACATGGTAGGCTGGG
TACGGATGAAAGTACGCGGAGCGGCAGGTGATACCATCCGCCTTCGTTTTGCCGAACTCTTGCAACCCAGTGGCGAACTC
TATGTAAGGAACTTGCGCGATGCCCGCGTTACCGATACTTACATCTGCAATGGCAGGGAGAACGGTGCCGAATGGGCTCC
CCGTTTTGTGTATCATGGTTTTCGCTATGTAGAAGTTACCGGCTGCAAAAATCCCAAACTGAGTGACTTTACCGGCGAAG
TAGTAAGTGACGAAATGGAAATCTTGGGCGATTTCTCTTGCTCCAATGATATGCTGAACAGAATTTATAAGAATGCCTAT
TGGGGCATTCTGGGCAACTATAAAGGTCTTCCGGTAGACTGTCCGCAGCGCAATGAGCGCCAGCCCTGGTTGGGCGACCG
CGCCATGGGTGCATGGGGCGAGAGTTATATATTCGAGAACGGCCCTCTCTATGCCAAGTGGACGCGCGATATTTACGAAG
CCCAGCGCGAAGATGGTTGTATTCCCGATGTAGCCCCGGCATACTGGAATTATTACACGGATGATATGACCTGGCCCTAC
GCCCTGCCTTCTTCCTGCGATATGGTTTATACCCAGTTTGGCAACAAACAGCCGATAGAAAAATCTTATCCTCATATCAA
GCATTGGCTGAAACATATGTGTGAAGAGTATATGACAGAAGATTATATCATCACCAAAGATAAATACGGTGACTGGTGTG
TTCCCCCCGAATCCTTGGAACTGATTCATAGCAAAGACCCTGCCCGCCGGACAGATGGCTCACTGATAGCCACTGCCTAT
GCCCTGAAAGTATTGCAAACCCTGCATCGCTTTGCCGATGTGCTGGGACTGGAAGCTGACAAGCAGGAGTGGGAGGATTT
GGAACATCGCATGAAGGATGCCTTCAATGCCCGGTTCCTCACCGTAAAACAGGGAACTTCACTCTATCCGGGACATACGC
TCTATCCCGACAGTGTTTTCTATGGAAACAATACAGTGACAGCCAACATCCTGCCGCTAGCCTTCGGACTAGTCCCCAAG
GAATATCAGGATGAAGTAGTAAAAAATGTAGTAACAGGCATCATAACTACCAACAAAGGGCATATCAGTTGCGGCGTGAT
AGGTGTGCAGTGGTTGATGCGCGAACTTTCCCGCAAGGGTCATGCCGATATTGCATGGCTGCTGGCTACCAACAAGAGCT
ATCCTTCATGGGGATACATGGTAGAACGCGGCGCCACTACTATTTGGGAACTTTGGAACGGCGACACTGCCAACCCCGAG
ATGAACAGTGCCAACCACGTCATGCTGCTGGGCGACCTTATTCCCTGGTGCTATGAGAATCTGGGCGGCATACGCAGCGA
CCGCCGCAGTGGAAAGGTCGGTTTCAAGCACATTATAATGAAGCCTAACTTCGATATACAGGACATCAGTTATGCCAACG
TTTCTTACCGCACCCCATACGGAAAGGTGGTAAGCAACTGGAAAAAGACCCTCCAACATTTGGAATGGGACATTACTATT
CCTGCTAATTCCACTGCCGAGGTGCATCTGCCCAATGGCAAAGTAGAACAGATAGGTTCGGGAAACTACCATTACAGCAT
AGCCATTACGCCTGCCCATCCGGCTATTGTGGCAGACCAGTTTCTGTATGAACAGGCCTCTTTTCCCGAATGCCACGGCG
CTACGATTGTAGAATTGAAGAATGGTGACTTGGTGGCATCTTTCTTTGGAGGCACCAAGGAGCGCAATCCCGATTGTTGC
ATCTGGGTATGCCGCAAGCCCAAAGGGGCAACCCGGTGGAGTGAGCCTTATCTGGCAGCCGATGGTGTGTTCAGTCCGGA
TGATCCCCAGGCAGTTCTTGCCGGTATCACAGGTGATAAGACGCAGGCACGCCGCAAGGCTTGTTGGAATCCTGTACTTT
TCCAGATACCCGGTGGCGATTTGATTTTATTCTACAAGATAGGGTTGAAGGTAGCCGACTGGAGCGGCTGGTTGGTTCGC
TCCCGCGATGGCGGAAAGACTTGGAGCAAGCGCGAACCGTTGCCTCAAGGTTTCCTGGGCCCCATCAAGAATAAACCGGA
ATATGTGGATGGCCGCATCATTTGCCCTTCCAGCACAGAAGGAGAAGGGGGATGGCGCATCCATTTCGAAATCTCGGACG
ATAAGGGCAAGACCTGGAAAAAGGTAGGCCCGGTAGAAGCGGAACTGAATGTGCCTACCGCCATGCGCAAAGCAGGTGTT
TCCAATGTAGACGATCAGGAAGGAGGAGAAGCCATAAAAGGGGAGGGCGCAAAGCCTATTTATGCTATCCAACCCAGCAT
CTTGCGTCACAAGGATGGGCGTTTGCAAGTCCTTTGCCGCACCCGCAATGCCCAATTGGCTATCTCGTGGAGCAGTGACA
ATGGCAACACATGGAGTAAAGTTACTTTAATTGATGTACCGAATAATAACTCGGGGACAGATGCCGTAACCATGAAGGAC
GGCACTCATGTACTGGCCTATAATGATTTCAGTACCTTGCCGGGTACTCCCAAGGGGCCTCGTACACCCTTGTGCATCGC
TGTCTCCGATGATGGCGTACAGTGGGAAAATGTTCTTACCCTGGAGGATAGCCCCATCAGCCAATATTCTTACCCTTCAA
TTATTCAGGGGAAAGATGGGAAACTGCATGTTATCTATACATGGCGTCGCCAGCGCATTGCCTACAAGGAAATAGACCTT
AGCAAACTGCAATCAAAGTAA
>igc_K01186_NOM008_GL0000888_2001309_unknown_unknown
ATGAAAAATATATTATTGTTATTAGGATTTGTAATGACGGCTTCATGGAGTGTACATGCTCAACACTGCGGCCCAAATCT
TCCTTGGGTGGATTTATCTTCGCAATCGCACAGGCAAACAATTATAGCACAAGGTCGTGAGAACCTTTATAATGGTCATC
CAACGACAGTAATGTTGGATGATAATCAGACTATATTTTGTACTTGGTCTTTGGGACATGGTGGACGTGCTGATTATTTA
GCTAAAACGACGAATGCGGGGGGAAAGTGGACTTTAACTTCAGTTCCGAATGATTGGAAACAGATGTATAATTGTCCGAG
TATTTATTTATTAAAAGATAAGAAGGGAAAGGAGCGCTTGTTCGTTTTTTGTGCAGAGCCTGATATGGGCTATAGTTACA
GTGAAGATATGGGTATTACATGGAGTCCTGTAAAAAGTTTGCATAAACCATGCGTAATGGCATTTTCCAGTATTGTACGA
TTGGATAATGGGGATTATATGGGTTTCTATCATCGTGGTTTTGGAGATCGAGATAATCCTCCTTTAACGTTGTGGAAATC
GGTGTCTCATGACGGGGGAATTACTTGGGAAGAATCTGAGTTGATAGGACGAATGGAGGGGCGTTCTCCTTGTGAACCTT
GTGTTTTTAGAGTTAATAAGCGTTTGGTTTGTATTGCAAGAGAAAATCAGAGAGTAGGTAATTCTTTGATGATGTTTTCT
GATGATGAAGGAGTGACTTGGTCTCCACTGATGGAAACACCTTGGGGATTGACGGGTGATAGACATGTTGTTAAATTTGC
ACCAGATGGGCGTATGGTGGCTGTTTTCCGTGATATGGCTTCTAATAGTCCAACAAAAGGTCATTTTGTTGCTTGGGTCG
GAAATTATAAAGATCTGCGTGAGGGAACATCAGGACAATATAAAATTAAATTATTGCATAGTTATGCGGGGTCCGATTGT
GGATATCCGGGATTAGAAATTTTGCCGGATGGAACAATAATAGCTATTACGTATATAAAAATGAAACCAGGTAAAGGACA
GCATTCCATTGTTCAAGTCAAGTTTAAGTTACAAGAAACGGATGCGATGCTGTAA
>igc_K01186_NOM020_GL0007615_1368428_unknown_Lipid_Metabolism
ATGGTTAGAGGAGTTTCTTTTATATACAATGTTATGAGAAAACTTGTTTTTTTGTTATGTTTATGGATTTGCTGTTATAG
CTTATGTGTAGGAAAAGAAACCGGAACTACATTATTCAATGCCGGAGAAAAAGGAATAAACAGTTATCGTATTCCTTCTA
TTGTCACTACAAAAGACGGTAGTCTATTAGTCTTTTGTGAGGCTAGAAAAGTAAGTTGGCAGGATAAAAGCCCAACTGAT
ATTGTTATGAAACGAAGCCAGGATAACGGCAAAACATGGAGTGAAATTCAGACACTCACTCAAACACAATCCGGTGCTTT
TATGGATCCTACCCCCGTGGTGGATTATATATCAGGTAAGATAATGTTATTTACTTCTTATTGGCCAGATGATAATCACA
CCGGAGAAAAAAACATAGTATTTGTAATTACTTCTACAGATAATGGGAAAACATGGAGTAAAGCCAAGGAAGTTGGAAAT
TTATTTCCTATAGGACGTAACAAAAAAATAATCGGATTTGGTCCAGGTAGCGGTTTACAAATAAAAGGAGAAAAGTTTAA
GAACAGAATGATTCTTCCATTAAGAGTATTAGATGTAAAAGAAGGACAAAAATATGATGTTGCAGCTTACTCTGACAATC
AAGGTAAAACATGGAAAGTTGGGACTGCTATGGCAGTAGACAATGAACTTCAGATAGCAGAATCACCTCTAGGTGTATTA
GTGTATAATTCACGCATTCCTAATGGACGAATGGTCGGTAGAAGTACAGACGGAGGTGTAACATGGAGAGATTCAAAAAA
AGATCCATATCTACCAGGAGTATCAAAAGGATGTCAAGGTAGCGTATTGGGAAATGACTCGGTACTTTTTTATTCAGGTA
TTAAAGGTACTGAAGCAAGTGATGAATTTGACGAACGAGCAAAACTAACCCTATATAAAAGTATTGATTCCGGACTTAAT
TGGAGAGAGCATAACCTTATTCATGAAAAAGCATCCGGTTATAGTTGTATGACATTCTTGACAGATGGCAGAATTGCTAT
TGTATATGAAGCTGCATCAACCGATGGATTCACAAGAAAGTCTATTCCCGGATCAAGACCTTTAAAACGACCTGAAGGAT
GGATGAAAATAGATTTCAACGTTATAACAGATATCCCTGCACCTGCCTACTCAACATATTATTATCAGAGGACCAGTCTG
TTTGAGCAATTACCTGTATATTCTGATGACATCGTTTTTATCGGTAACAGTATAACGGAGGAAATGAATGGTTTGAACAA
TTCAATAATCCTCATGTAA
>igc_K01186_NOM020_GL0007616_770375_unknown_Lipid_Metabolism
ATGTTAAAGAAAACACTTTTTGCAATCGCTTTGTGTTGCCAGGTTGCAGCACAAGCCTCTGATACAATTTTTGTAAAACA
ACCTCAGGTTCCTGTTCTAATTGAACGGCAAGACAATGTTCTTTTTTATATGCGATTAGATGCAAAATCATCTGAATCAC
TAGATGAAGTAACAATAGATTTAGGTGATAAAGCATCATTGCAGCATATCAAGTCACTGAAGCTATATTATAGTGGCACG
GATGCATTACAGGATAGAAATAAAAACAGGTTTGCACCAGTAGACTATATTCCTTCGAATATACCCGGTAAAACCTTATT
TGCAAATAAATCATATTCAATAAAGAAGTCAGAACTAAAGCCTGCTCAAACAAGTATAACATTAAAAGGTAATCAAAAGC
TTTACCCTGGACTAAATTTCTTCTGGGTCAGTGTTGAGATGGAAAAAAGTGCCCCTGTTGATACCAAAATCAAAGCTAAA
GTTACTTCTATAAAAGCAGACGGTAAGAATCTGCCACTGAAAACTATTTCAGATTCTGATATGGAAAGACGAATGGGAGT
AGGAGTACGTCATGCAGGAGACGACGGTTCTGCTGTATTCAGAATACCAGGATTAGTTACCACAAACAAAGGTACTTTAT
TAGGAGTATATGATGTAAGATACAATAATGGAAATGACCTGCAAGAACATGTAGATATAGGATTAAGCAGAAGTACTGAC
GGTGGAAAAACCTGGGAGAAAATGCGACTACCTATGTCTTTTGGCGAAACAGAAGGTTTGCCAGCTGCACAAAATGGCGT
CGGTGATCCATCAATATTAGTAGATACACAAAAAAATACTGTATGGATTGTTGCCGCATGGACTCATGGTATGGGACATC
AGCGTGCATGGACAAGTTCTCAACCTGGTATGACAAAAGAAACAACAGCACAATTGGTCATGGTAAAAAGTACCGATGAT
GGTAAAACATGGTCTGAGCCTATAAATGTAACACAACAGGTTAAAAAGCCGGAATGGTGTTTCTTGCTGCAAGGACCGGG
TAGAGGTATCACAATGCAAGACGGGACTCTTGTATTCCCTATACAATATATAGATGAGAATCGTATTCCTAATGCCGGAA
TTATGTATAGTAAAGATCATGGAGAAACTTGGCAAATACATAATCATGCACGTACAAATACAACCGAATCACAGGTGGCA
GAAGTTATGCCCGGTGTATTAATGCTTAATATGAGAGATAACAGAGGGGGAAGCAGAGCTGTTTATACAACAAATGATTT
AGGTAGAACATGGAAAGAGCATGAATCGTCAAGAACAGCATTGATTGAACCTATATGTCAGGCTAGTCTTATTGGTGTAA
AAGCAGAAGATAATATTTTGGGAAAAGATTTACTTATTTTTTCTAATCCAAATACAACAAGCGGAAGAAGAAATACTACT
ATAAAGGTCAGTATGGATGGTGGAAAAACATGGTTAAAAGAGCATCAGGTATTACTTGATGAAGGATATAACTGGGGATA
CTCTTGTCTTACTATGATTGATAAAGAAACTGTCGGTATATTATATGAAAGCAGTGTAGCTCACATGACTTTCCAAACGG
TAAAACTTAAAGAATTAGTAAAGTAA
>igc_K01186_NOM020_GL0026185_1948470_unknown_Lipid_Metabolism
ATGAAAAAGAGTATTTTATTGACATTATTGGCTCCGGCCCTATTTTCTTGTACATCAGTAAATTCAAATGCAAAAGGCAA
CTGGGATAGCAGTAAAGATACTGTTTTCAGATACAATGTCTTTGATGCGACAATGAAAGAAGGTGTTTCATGTTATAGAA
TCCCAGCACTTGTTACAGCTCCTAATGGAGATTTAATTGCAGCAATAGATGAAAGAGTCCCTTCATGTGGAGACCTAAAA
TGGAGCAAGGATATAAATATCGTAATAAGACGTAGTCAAGACAACGGAAGAACATGGTCTGCAATAGAGACAGTGGTAGA
TTTTCCTTTTGGCCAATCAGCATCAGACCCTTCAATGATTGTGGATGAAAAAACAGGAGAAATATTCCTATTCTATAATT
ATATGGATCTTGACAAAGAAAAAGATGTATATTATTTTCATGTTGTATCGAGCAAGGATAATGGGAAAACATGGAGTAAA
CCAAGGGATATTACTTCACACCTAAGTACTGCTGATATGAAAAATGACTTTAAGTTCATTACATCAGGAAGAGGTGTATA
TACATCTGACGGTAAGATGTTACATACCATAGTCAATCTCCAGAAAGGATTGACTGTATTTGGAAGTGATGATCACGGAA
AAACATGGTATTTTATTAATAATCATATCAAACCTGCCAACGAATCTAAAATCATTGAATTACCTAATGGTGAATGGATG
ATTAACAGTAGAGTAAATAAATCCGGATTACGCTATGCTCATATATCAAAGGATAATGGTAAGACATGGGAATCTAGACC
TGATTCAGTGTTAGTGGATCCAGGATGTAACGGAAGTATAATAAAATATTCTTCTATTGCTGAAGGTGATGACAAAGACC
GTATCATTGTTTCACACGCAGCAAGTAAAAAAGGCAGAAAAAATCTTACAATCCGTATGAGTTATGACAATGGTAAGACT
TGGGCATACAGCAAGACCATACATCCAGGAGGCTCTGCCTACTCTTCATTAAGTATTCTAAAAAATGGAGATATAGCTGT
ATTTTATGAGAAAGATGGTCATAAGTTGAATGAAGTGGCCGTATTCTCTCTGGGTTGGTTGACAGACGGA
>igc_K01186_NOM023_GL0008396_3665399_Bacteroides_Lipid_Metabolism
ATGGTAATTACTAATAGTGGTACGATATTGGCTTTTGCCGAGGGACGTCGCAATGGCCCTGAAGATGAAGGGGATATTGA
CATCGTATTAAAACGTTCCACAGATAAAGGGAAGACCTGGGGACCGTTGATAACGGTCAAGGATGATGGCGAAAACCGTT
GCCGCAACCAAGTGCCTGTTTATTTGCCGGATATCAACCGTGTCATTTTATTGTCTTGCTGGAATCCGGGGGCAACGGGG
ACTAATTCCATATTTATGACCTATTCGGATGATGAGGGATTGACATGGGCGAAAGAAAAAGACATAACCGCTTCCGTTAC
TCCTGACAAATACAGATGGTATGCTACGGGACCTTGTCATGGAATAGTGAAACAGTTTGAACCTCATAAGGGGAGAATCG
TAGTGTCGTGCAATCATAATACCACTACTTCCGGCGCGGGACGTTCTCATGTGATATATTCGGATGATAAGGGGGAAACC
TGGCATTTGGGTGGTATCATGGACGTGGATTATACGAATGAGAGTACCGTAACCGAATTAAGTAACGGTGATTTAATGCT
GAATATGCGTAAGCAGTCCGATACGGAAAAATACAGGATGGTTTCTACCAGTATGGACGGCGGACTGACATGGAGTCCGT
GTAAGTACACTACATTGAAAGAGCCGATATGTCAGGGTTCCATACTCTTTTACGGTTTGGGAGATGATGGTAAAGGAATT
ATTTTGTTCTCGAATCCGGACAGCCAAACCAAT
>igc_K01186_NOM023_GL0020497_2599906_Bacteroides_Lipid_Metabolism
TTGCAGGAACATGTAGACGTAGGTTTGAGCCGTAGTGTAGATGGTGGCAAAACGTGGGAGAAGATGCGCTTGCCTTTGGC
TTTCGGTGAAACGGGTGATTTGCCTGCTGCGCAGAATGGTGTCGGCGACCCTTCCATCCTGGTGGATACCAAGACCAACA
CGGTATGGGTGGTGGCAGCCTGGACACACGGAATGGGTAATCAACGTGCCTGGTGGAGCTCATATCCGGGAATGGATATG
AATCATACAGCCCAGTTGGTATTGTCAAAGAGTACGGACGACGGTAAAACGTGGTCTAAGCCTATCAATATCACAGAGCA
GGTGAAAGATCCTTCCTGGTATTTCCTTCTGCAAGGTCCGGGACGTGGCATCACTACACAGGACGGTACATTGGTATTCC
CGATTCAGTTTATCGACTCTACCCGTGTTCCGAATGCAGGAATCATGTATAGCAAAGACCGTGGCGAGACATGGAAAATC
CATAACTACGCACGTACCAATACAACAGAAGCCCAAGTGGCGGAAGTAGAACCGGGCGTGTTGATGCTGAACATGAGAGA
TAACCGTGGCGGTAGCCGTGCTATCTCTACTACTAAGGATTTCGGCAAAACTTGGACAGAACACCCCTCATCCCGCAAAG
CCTTGCAGGAACCGGTTTGTATGGCAAGTTTAATCAGCGTGAAAGCGAAAGACAATGCATTAAATAAGGATATCCTTTTG
TTCTCCAACCCGAATACGGTAAAAGGTCGTAATCATATCACGATTAAGGCTAGTCTGGACGGCGGCATCACATGGCTGCC
CGAACATCAAGTAATGCTGGACGAAGCCGATGGATGGGGATATTCTTGTCTGACTATGATTGATAAGGAGACAGTTGGCA
TATTGTATGAAAGTAGTGTAGCTCACATGACTTTCCAGGCTGTCCGGCTAAGGGATATAATAAAATAG
>igc_K01186_NOM023_GL0050425_1659666_Bacteroides_Metabolism
CGAAAAGAGAAAATCGGTTCGGGAAAGTATCATTTCAGTGTAGATATACCTACTAAGAATACAGCTATTCTCAGTGATGA
ATTTCTATACGAAAAAGCATCTTTTCCCGAATGTCATGGAGCTACCATTGTAGAGATGAAGAACGGTGACCTTGTAGCCT
CTTTCTTTGGCGGGACAAAAGAACGTAATCCCGACTGTTGTATCTGGGTATGCCGCAAGCCGAAAGGCGCTAAAGAGTGG
ACTGCTCCCCAACTTGCCGCCGACGGGGTATTTTCACTCAAAGACCCACAAGCAACTCTAGCAGGAATTGATTCTACCTG
TACACCTGTAAAAGACGCAAAAGGAAAGCTTATTGCCCGTCGGAAAGCCTGTTGGAATCCGGTACTTTTTCAGATTCCCG
GTGGTGATTTGATTCTTTTCTACAAAATCGGTCTGAAGGTAAGCGACTGGACAGGATGGTTGGTTCGTTCACGTGACGGT
GGAAAGACATGGAGTAAACGCGAGCCCCTTCCGAAAGGTTTTCTAGGACCTATTAAGAATAAGCCGGAATATGTCAATGG
ACGTATTATTTGTCCTTCCAGTACGGAAGGCAGTAATGGCTGGCGTGTTCACTTCGAGATTTCCGATGATAAAGGAAAGA
CCTGGAAAATGGTAGACCCGTTGGATGCAGAATTATCCGTACCTACTCAAAACCGTAAAAAAGGGGGAATGAATGTAGAT
GACCAGGAAGGTGGAGAAGCCATCAAGGGAGAAGGTGCAAAACCTATTTATGCCATACAACCCAGTATCCTGAAACATAA
GGACGGAAGACTGCAAGTACTTTGCCGTACACGTAACGCACAGATTGCGACTGCCTGGAGTAACGATAACGGAGATACAT
GGGGCAAAGTTACATTGCTTGATGTTCCGAATAATAATTCCGGCACAGATGCTGTGACCATGAAAGATGGCAGACATGTG
CTTATCTATAACAACTTCTCTACGCTACCCGGAACTCCGAAAGGGCCTCGTACTCCGCTCTGCATAGCTATATCAGAAGA
TGGAATCAGTTGGAAGTCTGTTCTCACATTGGAAGATAGTCCGATCAGCCAATATTCTTATCCTAGTATTATACAAGGCA
AGGACGGAAAATTGCATGCTGTTTACACCTGGCGTCGCCAACGAATCAAATATGCAGAAATAGATCCGGTAAAGTTT
>igc_K01186_NOM023_GL0053259_767007_Bacteroides_Lipid_Metabolism
AAGAAAATATTTATCATATTTTCGATGATTTTGCTATGGATACCGGATATATCTTTGGGTAAAGATATAAGGTTCGAATT
GGAAAGACCTGTCATCCCTGTTTTGGTCAAGAAGCAGATTAATCCGACTATAAAAGCAACTTTGATTCAAACAGGCAACC
GTCCTTACACCATCCGTCAGATTGATGTCGACTTGCAAGGAAGTACGGATTTGTCTGATATTCTTTCTGTTGCGGTGTAT
GGAACTCAAAAAAACGGGTTGATAGATGAGTCCCGTCTGATATGTAAACCGATGCCTGCTGCACGGAAAATATCTTTTAC
AGATAATATACAAGTGAAAGATGATTCCTTGTCTTTCTGGATAGCGGTGACATTGAAAGATACGGTTCCACTGACACACC
GCATTAGTGTGAATTGCAGCCGGATAAAAACCAGCCGGGGAGAACTGAAAGCCTCGAATAAGAATGCTGTCCCCTTGAGG
GTGGGAGTGGCATTAAGGCAGAAAGGACAGGATGGTATCGTTTCTTCACGTATTCCGGGACTGGCTACCAGTAACAACGG
AACTCTGCTGGCTATATTTGATGCTCGTTATGATTTAACCCGCGATTTACAGGGAAACATAGATATCGCCCTTCATCGTA
GCTTTGACAAAGGACTGACATGGCAACCCATCCAGACGGTGTTGGATATGGGAGAATGGGGCGGACTGCCGCAAAAGTTT
AATGGAGTAAGCGATGCATGTATCCTTGTGGATAAAAACACAAATGACATTTATATAGCCGGATTGTGGATGCACGGTGC
ATTGGATGATAATGGCAAGTGGATAGAGGGGCTGAATGAAAACAGTACTTACTGGATACACCAGTGGCGGAAGAAAGGCT
CGCAACCGGGAACCGGTCTGAAAGAAACCTGCCAGTTTTTGATAACAAAAAGTACGGACGACGGACTGACATGGAGCTTC
CCCGATAATATAACTGGTAAGACCAAACGCCCTGAATGGTGGTTGTTTGCTCCGGCTCCCGGACAAGGAATAACACTGGC
GGACGGTACTTTAGTCTTTCCTACGCAGGGACGCGATGAGAAAGGAACCGCATTCTCCAATATTACCTTTAGTAAAGACC
ACGGAAAGACATGGACAACCAGCAATCCTGCTTATTCGAATGTGACGGAATGTAATGCAGCCCAATTAAGTGACGGTACT
GTAATGCTGAATATGCGCGACAACAGAAACCGGGGTAATAAAGAAGTGAATGGCCGGAGAATCTGTACGACAACAGATTT
GGGCGAAACATGGACAGAGCATCCCACGTCACGGAAAGCATTGGTGGAACCAACGTGTATGGCAAGCTTGCACCGGCATG
ATTATACCGTGGGCGGAGAAAAGAAAAGCATATTATTATTTGCCAATCCCAGCGATTATAAGACACGGGATAAATTGACT
TTGAAAGTAAGTTTTGACGACGGAATGACATGGCCTGAAAAATACTGGATTCTGTTTGACCAATATCGTAGTGCCGGTTA
TTCCAGTATCACGTCAATAGATGAAAATTCAATAGGGATATTATATGAAAGCAGTCAGGCAAATATGGCTTTTATTAAAA
TTGATTTGACGGAAATTCTAAACAGGTAG
>igc_K01186_NOM025_GL0041974_1748830_unknown_Metabolism
ATGGCTCGTAACATTATTGATCTACCAACGCTGGGCGATGACGGTAGACTTTACCGTGATACCGCTCTCGATTTGGTGGA
ATCCCTTATCCCCAACCCGTGGGAAAGCTGCCATGCACCTGATCTGCTGGAATTGGAAAACGGCGATCTGCTCTGCTGCT
GGTTTGCCGGTTCCAGTGAAGGCAACGCCGACATCAGCATTGCGGTGGCTCGCTTACCCGCTGGTGCAAGCCAGTGGGAA
CAGCCGGTTATCGTTTCGGACGATCCGACCCGCAGCGAGCAGAACCCCTCACTGTTCCAAAACCCAAACGGGGACATTTG
GCTGATGTACACGGCACAGGCGGCTAAAAAGCCTGATGACAACAATCCCGACAGCATGCAGGGCACGGCAGAGATCCGCC
GCAAAATTTCCCGCGATGGGGGCCGCACATGGGGCCCCACAGAGGCTATGTTTACCCGTCCCGGCTCTTTCTGCCGCCAG
AAGATTCAGGTGCTTTCCAACGGGCGTTGGATCTTCAACAACTTTATCTGTGCGCTGGACGGTACCCGTTTGGGCAGCGA
TGTGACGGTTATCCAGATTTCCGATGATCAGGGCAAGACATGGCGCGGGGTGGAGGTCCCCGAAAGCCGGGGCCGTGTTC
ACGGCAATATTATTGAGTTGGAGCCCGGCAAGTTGGTGTGTTTGCTGCGCAGCCGTGCGGCTGACCACATCTACCGCTCG
GAATCCAATGACAACGGCGAAACATGGAGCGTGCCGGTACCCACCCCGCTGCGCAACAACAACGCCAGTATCTCGGCCAT
CAAGCTGCAGAGCGGCGCACTTGCCATCATTTATAATGATGTCTCTTTCAATGAGGATGGTAGCCGTACCGTCTGGCCCG
ACCAGCGATGTCCTGTGGCGATGGCAATTTCCGAGGATGGCGGTAAGACTTGGCCGTGGCGCCGCATTGTGGAGCACGGT
GAAGGCTTCATTGGCCCTTGGAATGATGTGAACAACCGCCGTTATGAGTACCCGGTTATGATGCAGAGCAAGGATGGCAG
CATTCACGCAGCTTATGCGTGGGGTCGTCGTGTCCGCATCAAGTATGTCTGCGTCGACGAAGCATGGATTCGCGGCGCTA
AGGTCTGCAAGGGTGCGGAGGATAACCCCGAAATGCCCTGCAACCGTTGA
>igc_K01186_NOM026_GL0004909_673437_Bacteroides_Lipid_Metabolism
ATTGATATGAAGGAGAGAAGAACAGCACTTTATGATAGAAGTTCTTTTAATCGGGATATAATGGAAATATATAAAGTCAT
GAAGTATCGTATTTATTTTTTTTTGATTGTATTTGTTTTTATGATTGGTGGTCTGTGGGCATCGCCTGTGAAAGTTATTG
TAAGACAGCCTGTTTTACCTGTATTAACACTGAAAGAAGCGAATCCTGTACTGAGATTGGAGTTTGTCAAACAGGCTTCG
GGTGATTGTGCTGTCCGGGAAATTGTTTGCTCTTTGAAAGGGAGTACAGACTTAACGGATATTGAACATATCAGGCTTTA
TGCTTCGGCTGCGGATGGAACATTGTCTGTTGAACATCCGTTAACGCTTCCCATGCAAGTTTCTGAAAAAGTTTCTTTCA
AGGAACCTTTGGTCTTGAAAGACGATACGACCCTTGTCTGGGTGACGTTGAAATTGAAGGACCGGGTCAATCTTTCTCAC
CGTGTCCGATTGGCTTGCTCTTCGGTAAAAACAGTGAAGGGAAAAGGAGAAGTTTTGCTGGATGGCTCTTTGGTGGATTT
GCGTCTTGGTGTGGCTGTACGTCAGTTTGGACAAGATGGAGTGAATACTTCCCGTATTCCGGGCATCGCTACTTCAAAGA
ACGGAACATTACTGGCTGTTTACGATGCACGTTATGATACTTCGCGCGACTTGCAAGGTAATATTGATATTGCTTTGAAT
CGTAGTTTTGACGGTGGTGAAACTTGGCAGCCTATGCAGGTTGTCCTGGACATGAAGACTTGGGGTGGCTTGCCTGAAAA
ATATAATGGAGTAAGTGATGCTTGCATTTTGGTGGATGAAAAGACTGGAGATATCTATGTGGCAGGACTGTGGATGCATG
GTGTTTTAGATGGAAAAACGGGGAAATGGGTAGAAGGTATGACCCAGGATAGTACGCGTTGGATTCATCAATGGCATGCG
AAAGGTTCTCAACCGGGACTGGAGGTGAAAGAAACATCTCAATTCTTAATTACTAAAAGTACCGATGAAGGACGGACATG
GAGTGAACCGATAAATATTACCCGGAATACAAAGCGTCCGGAATGGTGGCTTTATGCACCGGCACCGGGGCATGGAATTA
CATTGAAAGACGGAACTTTGGTCTTTCCTACTCAAGGACGGGATAAAGATGGAATGCCTTTTTCGAATATAACCTGGAGT
AGGGATGGAGGGAAAACGTGGACAGCCGGTAAGCCTGCCTATCATAATACGACAGAATGTATGGCTGTGCAGCTGCAAGA
TGGAAATATCATGCTTAATATGCGTGATAATCGGAATTATGGTAATAAGGAGATAAATGGACGTAGAATTTGTGTAACTG
CTGATTTGGGTGAAACATGGGTAGAACATTCCACTTCCCGTAATGCATTGGTTGAACCTACTTGTATGGCAAGTATCCAT
AAACATCTTTATAGAAGAAACGGTATGGAGAAGTCTATTCTTTTATTTTGTAATCCTGAATCGTATAATAGTCGGGATCA
CATGACATTGAAGGTCAGTCTGGATGACGGAAAAACATGGCCGGAGGAAAGAAAAATTCTGCTTGATGAATATGGCGGTT
TCGGATATTCTTGTATTACTTCTGTTGACGGGGAAACTATTGGGATATTGTATGAAAGCAGCCAAGCACAGATGGTTTTT
CAGCAAGTAAAAATAAAAGAGTTAATCGGAGATTAA
>igc_K01186_NOM026_GL0009066_51687_unknown_Lipid_Metabolism
ATGAATAGAAGAAAAATAGTGGCATTAATAATGGCGTCAGCTATGGCTTTCAATACGATTAGCTCTATATCTAATGTAAA
CGTATTAGCGTATGAATCCCAAATTCATAAAAATTTAATTATTGAAGAGGAAATACCACAAAGTCAAATGACAGCAGTAG
CTACGTCATCTCAATCTGGGGAAGATGGAAGTAAAGCTATAGATGGCGATATTAGTACAATGTGGCATACTCCTTGGTAT
GAAACAATAGAATTTCCGCAAAGTTTAACAATTGATTTAGGGGGAGTTAATAACGTAAGTAGCTTAAAAGTTTCACCAAG
AGTATCAGGCTCAAATGGAATGATAAATAATTATGAAGTTTATGCTATTAATGGTGATGAAGAAACTCTTGTATCTGAAG
GAGTATGGGCAACAAGCAATAGCGATCCTAAATATGTTACATTTAATGAACCTATTAATGCAGAAAAAATTAAAATAGTA
GCATTGGGTGGAGTTGGAGGATTTGCTTCTATAGCAGAAGTAAATATATATAGAGTTAAAGAAGATATTAATAAAATTGC
AAGATATGAAAATAAAAAGATAACAAATAATCAAGGCATAGATATATCTTCCGATATTGAAGCTCTTAAAGGATTGGAGG
AAGGAACTATAGTTGCAAGATTTGACACTACAAAGGGCGATATTCAGTCTTTAATTAGTGTTGGAAACAATAATGTAGCT
AATGGGCACTTTCATCTTTATGTAGCTGATAATACGGTTGGATTTGAAGTGAGAAATCAAAGCGGAAATGTAGCTACTGG
TAAAGCTTCTGCCGTTTTAAATAATGGTATAAATACTGTTGCACTTAAAGTAACAAGCGGTGTTGGATATAAAATATTTA
TCAATGGTAAATTAGCTGGAGAAGTTACAACTTCTAATGCAACATTAAGTGCAGGAGTAGTAGATGTTAATAATGCTTAT
ATTGGAAAGACTGATAGAGCTTCAGGAAATGAATATCCATTTAGTGGCTCTATAGATTTTATAGATGTATATGGAGATGT
ACTTCCAGATAAATACTTATTAGACGTTACTGGACAAACTGTACTTCCTTCAGAAGATGAAATATTACCAGAAGGTTATA
AAAGTGAAGTAGTTGACTTATTTAAACCAGGTGATTTAGGTTCTCCAAACTTTAGAATACCTGCATTATTTACAACAAAA
GAAGGAACTGTTATAGCTTCTATTGATGTTAGAAATAATGGGGGAGCAGATGCGCCTTGGAATGATATAGATTCAGGTGT
AAAAAGAAAAACAGTAAATGGAGAATGGGAAGAAGCTCAAAAGGTAATAGATTTTCCAAGTAATGCTTCTGTTATTGATA
CAGCATTAACACAAGATGAAGAAACAGGAAGAATATTCCTATTAGTTACTACATTCCCACAAAACTATGGATTCTGGCAA
GCACAAGCTGGAAGTGGATATACAGAGATTGATGGAGAAAAATATAGATCTTTATATGATTCTTCAGGAAATCTTTATAC
TATAAGAGAAGATGGAAATGTTTATGATAATGAAGGTAACATAACAGATTATAATGTAAATATTCATAGTATGGAATTAA
CTAAGGGTGGTGTATCAGCTGGAAATGTTATGACTGCAAATTGTGAATTAAAGGTTCATGGCACAAGCTATTTAAGTCTA
ATATACAGTGATGATGATGGAAAAACTTGGAGTGAGCCAATAGACATAAATGCAGATGTTAAAGCAGACTGGATGAAATT
CTTAGGAACAGGTCCAGGGGCCGGAATTCAAATGAAAAATGGGGAGCATGCAGGAAGAATAGTATTCCCAGTATATTATA
CGAATGAAATAGGCGGTAAACAATCAAGTGCAGTTATTTATAGTGATGACCATGGTGCAACATGGGAAATAGGTGAGTCT
CCTAATGATGGTAGAGATTTAGGTAATGGTTCTTTTGGTAACTCTCAAACCATGACAGATGGACTTGAATTAACTGAATG
TCAAGTAGTTGAAATGCCTAATGGACAATTAAAATTATTTATGAGAAATACTGGGTCGTATGTAAGAATTGCAACAAGCT
TTGATGGTGGAGCAACTTGGGATGCAGATGTGTATGAAGATAGAAATTTACCTGAACCATATTGTCAATTAAGTGTAATA
AATTATAGTAAGCAAATTGATGGAAAGGACGCAATTGTATTTGCTAATCCAGCAGGCTCTGGAAGAAGTAATGGTACAGT
TAGATTTGGTCTTATAAGTGAAAATGGAACTCATGAAAATGGACAGACAAAATATGAATTTGAATGGAAATATAATAAGC
TTGTTAAAGCAGGAACTTATGCATATTCATGCTTAACAGAGTTAGCAAATGGAGACATCGGTTTATTCTATGAAGGCACA
GGAAATCAAGAAATGTCTTATATGGAAATGTCATCAGAATATATTAAGTTTGATTATGAAGCATCATTAGAAGAACTTGT
AAATCCAGGCAAAATAGAATCAATAGAATTATTAGATGGAAAGGGAAGCTATGATGCTGGAGATGAAATAAATGTTAAAT
TAACTTTTGATCAAGCTGTAAGTTTAGTTGGAAATAAAAATTTAACATTAAAGCTTGGAGAAAATGAAGTAATATTAAAT
CCAGTGTCAGAAAATAATGCAAGAGAATTCACTTTTGAAGGAGTATTACCAACAACATTAGAAGAAGGAACGTTTAATTT
AGTATTAAAAGCTAATGAAGATACTGAAATATTAAATACTATTGGTAAAAATATTACTTTAAGTAGTGATATAGATTTAT
CTAATAATGGGGGGCAAATAGTAATTGGAGGAGGTTCTATAGAAAATCCAGATGAAACTATTAAACCTTTAGTAGGATAT
TCAAATATAAGAATATCAAATAATAGTGCATATGATATATCATCAGATTTAAATAGCTTTAAAGATTTAACAGAAGGAAC
TATTATAGCTAGATTTGATAATACAAATAAAACTGGAGTTCAATCTATAATTGGTATAGGTAATGATACAGATAGAAATT
CACATTTCCACTTATATACTTTTGGGGATAAGGTTGGTTTTGAACTTAGAAATCAAACACAAGAAGGAGCAACAGAAAGT
GGAACAACTAATATAGCTAGACCATCAGCTAATGTTACTTTAAATGAAGGAATTAATACTATTGCATTTAAAGTTACTAA
TGGAGAAGGATATAAGATATTTGTTAATGGTGTTCTTGTATTAAATGTAGAGGATACAAATGCTAGATTCTTAGATGCAA
TAGAAGATGCTAATAAGGCATATATAGGAAAAACACCTAGACATAGTAGTGCTACTAATATGTATTCATTCAATGGAGAT
GTTGATTTTGTTGAAATTTACGGAACTACTTTAGAGGATGAAGTTCTTTTAAATAAAACAGCAGAAACAACATTAGTATC
AGATTTAGAAACGGCAATAAGCTCTGTTGAAATTATAGATGAAAAAGAAGAGTATGTTGCTGGTGATAGAATTAGCTTTA
ATTTAAAGTTTAACCAAGCGGTAAGTTTAGTTGGAGAAACAAATTTAACACTAATGATTGGAGATGTAGAAGTTCCAATT
ACAATAGTAAAAGGAGATACTGCAAGTAATTTTGTATTTGAAGCAACATTACCAGAAGAAGTATCATCTGGAAATCAAGA
ATTAGTATTAAAAGCTAATGAAAATACTACAATTTTAAATACAGCAGGAAATAATATAACAGTATCTACTAATGTGGAAT
TAAATAAAAGTATAAATATTGATGGTGCAGAAACTCCAGAATTAGAACAAGCTGGAATTAATATGACTGTAGCTGAAGAA
GTAACA
>igc_K01186_NOM026_GL0010192_2311299_unknown_unknown
ATAGGAACACCAGAAGATGGACCAAACTACAGCAGAGAAGTTAAAGAATTCAAGATAGAATTTACAACTGGAGATGCAGT
TGATTACTACTTATCAATAGATAAGGGTAATGGATATGATGAGTTAGTATTAGATGATTTATATATTAAGGATTTAACTT
CTACAGATGAAGGTGAAGATGTAGTAGTAAATAAGAGTGCATTACAAATAGCAGTAGAAATAGCCAATGAAGTAACAGAA
TCTGATTTAGCAAATGTAGTTCCAGCAGTAGTTACTGAATTTAGAGCAGCTTTAGAAGAAGCTAAGAATATATTAGCAAA
TGAAAAAGCTACTGAAGCAGAAATAAATGCATCATTTGATAGATTAAGTGCAGTAATGCAAATGTTATCTTTTGAAAAGG
GAGATAAAGAAGTTTTAGGTTCATTAATAGAAAGAATTAATGGATTAAATGGTGATGAGTATATTTCTAATACTTGGACA
AACTTACAAACTGCATTAGAAGTTGCAAATGCTGTTATGGCAGATGAAAATGCAATGGAAAATGAAGTTTCTGAAACTTA
TAAATCTTTATTAAGATCATTCTTAGAATTAAGATTAAAACCAAGTAAAGATAAATTAAATGATTTAATAAATAAAGTTC
AAACTATTGATAGTAGCAAGTATACAGCTAAGAGTTGGAAAGCTGTAGAAGCAGCTGTAGAAAAGGCTAATGCAGTTATG
AATAATGAAGATGCAACTGAAGGTGAAATTGCAAATGCAGAAAAGAGTTTACAATCTGCAATTGATGGATTAAAAGAAAC
TGCATCATCAGGAAGTAATTCAGAAAGCAGTAATAATGGAAGCACTAATAACAGTGGAAGTAATAATGTTGCAAGTGGTA
CTGGAAGCAATAACTCAAGCAATACTTCAAACTCTGGAAAATTACCAAACACAGGTGGAGTAAATAGCTTATGGGTAGCT
CTTACAGGTGTATTAGCAGCAGGTGCTGGATTCCTTACTAGAAGAAAGAAATAA
>igc_K01186_NOM026_GL0018753_6917580_unknown_Lipid_Metabolism
ATGAGTTTCCTTGGTACTGGGCCAGGAAGAGGATATCAAATTAAAAATGGGGAAAAAGCAGGCAGATTAATATTCCCAGT
ATACTCATTAAATAGGAATCAAAAGCAATCTAGTGCTGTTATATATAGTGATGATCATGGAATCACTTGGAAACTAGGAG
AATCAGTTAATGACAATAGAATAGTTAATGGAGTAACTATCCAAGGTGAAACATTTACTGGAGCTTCAGGAGAAGAGATG
ACAGAAGCTCAAGTTGTTGAGATGCCAAATGGAGAATTGAAAATGTTTATGAGAAATCCATCAAAAGCAAACCCAGCAGT
TGCAACAAGTAAAGATGGTGGAGAAACGTGGGAAAATATAATA
>igc_K01186_NOM026_GL0040011_6975298_unknown_Lipid_Metabolism
ATGAACAAAAAGAAGATAATGGCACTTTTAGTGACATCATTATTAGTTACTAATTTAGGGACTAATATGGCTATGGCTGA
TATTAATGATAAGGAATACAAGAGCCAATATGTGCAAATGTATCAATCAGAACCTATTGCTGAAAAATTAATATCAAAAT
CAGAAATAATAGCAACAGCTACATCAGCACAATCAGGTCAAGAGGCAGAGAAAGTTATTGATGGTAGTATAACAACATTA
TGGCATACACCATGGGACGGACTTAATATATCGGAAAATCCACAAAGTGTAACATTAAACTTAGGAAAGGTTAGAAATGT
AACATCAATTCATATAACACCAAGGCAATCAGGGAAT
>igc_K01186_NOM026_GL0055544_1157225_unknown_Lipid_Metabolism
TGTCAATTAAGCGTAATAAACTATGAAGGTGAAATTGATGGAAAACCAGCATTAATATTTGCAAATCCAAATTCAAGCTC
AAGGGCAGAGGGAACTGTACAAATTGGATTAATAAATAATATTGGTACAGAAGAAAATCCAGTCTGGGATTTTGAATGGA
AGTATAAGCAGTTAGTTAAGCCAGGATATTATGCATATTCTTGCTTAAGTCAATTAGATAATGGAAATATAGGATTATTC
TATGAGGGAACAGCAAACCAAGAAATGTCATTCATTCAAATGAATATTGATTATTTAAAGGCAGATCTTTTAGCTGATGC
TCCAACTGCAGAAATAAAGTCAATTACAAGTCTTGATATTATTGAAAGTTATAATCCAGGAGACGTAGTTAACTTAAAAG
TTACTTTTGATCAAACAGTTAGTCTTATTGGAGAAAGAAGCTTAACATTTATTATTAATGGTAAAGAAATATCAGGAGAA
GTATCTAGAATTAGTGGAAATGAATATAAAGTTACAGTAATTTTACCAGAAGATATAGAAGAAGGAAGTCATAAAATTGC
AGTAAAGGATAATAGTAGACTAGAAATAATTAATACTATTGGAAAGGTAATGGATTTATCAAATAACATTGAAACAGAAT
CTGTTATTATAGTTGAAGAAGAAGCTTTAGAAGAAGAAATAAAATTCTCTTTAAATTCAGTAGAATCAGTTAAATCAGGA
AAAAGTTTAGATATTAAATTAGCTTTAAGTGATATATCAGAAACAGAAGACATTTTCGCTATAGATGCCAATTTAAATTA
TGATGCTACAAAATTTGAATTAGGTGAAGAAAGTATAAAGGCTATTAATAGTGAAAAGACTTATGTTTCATATAGAGAGA
TTGAACCAGGAAATATTAGAGTTATTATATCGTCTTTAGGTTCACCAATCGTATCAGGAGAAGAGATAATTAATATAAAT
TTAAAAGCTAAAGAACTTTTAGGATTAAGTGAGATAAAAATAGAAGGTAGTTGTGCTGATGGTGATGGGGTTTATAAGAA
TATACTAGGAAGTAGTATTTCTATTAACGTAGAAGAAAATATAGTAATCGATACTAGTAAATTAGAAATTTTAATATCTC
AAGGGGAATTGTTAGAAGAAAAAGAGTATACATCAGAAAGTTGGAGTAAATTTATAGAAACTTTTGAAATGGCAAAATCA
GTGATAAGCAAAACTGATGCTAGTCAAGAAGAAATAGATTTAGCTACAGAGTTATTAGAAGAAGCTATTGCAGGTTTAAA
GAGAAGTGAGCAAGCAAGTATATTTACTAAGCATTTAGAAATTGCAATTGAAATGGCAGAGGATATAACTGAAGAAGATA
TGATAAATGTTGTGCCTGCAGTTAAG
>igc_K01186_NOM026_GL0089511_12558_unknown_Enzyme_Families
TTGAAAAGAGGGGAAAAGATGAGAAACAAAAAATGGTTTAAGTTAAATATAATGGCCATAGCTTTTATGTTTATATTTAA
CTGTATTCCAAGTAGTGCTTTAACAGCTTATGCAAATGACACAAAAGCAAGTATCAGAACAGTAATTGATGATACTAAAA
CAACTGGGGAAATAAATTGCTTTACCTATTATGGAAATGGATGGGTAGCTGGAGGTTCAGGTAGTTCTTCAGAGCATTAT
AATGTTTTAAGTAATGGCGAAGAAAATCCAGAACAAAAATACTATACCGTTGACTTTATAGGAAATAGAATTGAAGTTTA
TGGAAATAAAACAGCGCAAAATGGTAAAACTAAATATTCACTATATGATGCAGAAGGTAATCTTGTGGCAAATAGTGAAG
TTATAATTGATGGAAGAGTAGATAATACTTCACCAGCATATGCATGGGGAGGTCTTACAGAAGGAAAGTATACTTTAAAA
GCAGAAGCAACAGGAGTTAATTCAAATTCAGCTCACGCTCAAGCTGTTATTCAAGTAGATAGAGTTGAAATACTTCATGA
AAAATATGAGGTTACTAGCATTGAATTAGGAGAAGATGTTAGTTTAGTAGAAGGTGCTAAAAAGCAATTAACTGTAGCAG
TTAATCCAATTCATGCAACTGCAGATGATATAATTTATATTAGTGATAATGAAGAAGTAGCTACAGTTTCAGAGACAGGT
GTAATTACAGCAGTTGCAACAGGTTCAGCTACTATTACAGCTACATCAGAAGAATTTAATGTAAGTGATAGTATTATGGT
AACTGTTACTGAAGCAAATGCTTCAATGTATGGTACTATAGTAGACACTAACTCTCATTATACTCAAGATAGATATGATG
AAGTTTTAACTTTAGGAAGTATAAATGAATCATTATATGCTTGGAAGGCAGATAAGGCAATTTCTGAAATAGTTGTAGCA
TCAAAGGAAGGTATTCTAAAGAATGTTACTGTTTCAGCTAGTGATTTCATTTCTGGAAGTAATGTAATAAACTCTGAAAA
TATTATTACTACATTCCTTAAAGAAACAAAGGCTTATATCGGGGATGCAGGATATCATGCATCAAGTGATGGTCCAGCTA
ATACTCCAAGTGATGATAGTGAAAAAGTTAGTGTGCCAGATGTATTATATACAGAAGGTCCAGTTAATGTTGAGTTTAAT
GCACTTCAACCAATATGGGTCGAAATTAATGTTCCTGAAAATGCAACTTCAGGAGTTTATGAAGGAACTGTTGCAGTAAC
TGCAGATGGCGTTGATGATATGGTATTTAACTATGCGTTAGAAGTTTTAGATGTAACAATGCCAAGTAGCAGTGAATATG
AATTTGACTTTGAAGCATGGCAATATCCATATAGTTCAGCTGAATATTATGGTGTAGAACCATTCTCAGAAGAACATTTA
GCTATTTTAACACCACATATGTTAAAGTATAAAGAATTAGGTGGACATGCAATCACAGCTTCAATAGTTGAAGAAGCATG
GGGTGGACAAACTTATAGTGAAAATGAAATAAGATATCCATCAATGATTAAATGGACAAGAAATGCAGATGGAACTTTTA
GTTTTGATTACACTGATTTTGATAAATGGGTTCAATTTAATAAAGATTTAGGAATTGGAGATAAAATAGTATGCTACAGT
ATGATTCCTTGGGGAAATAATGTTAAATACTATGATGAAGCTTCTGGAACTACAATGGTAGAAAACCTACCAGCAGGTAC
AACTAGATATGAAGAAGTATGGTTACAATTCTTAAATAAGTTAGTTATACATTTAGATGAAAAAGGATGGTTTGATGATA
CTTATATAGGTATTGATGAAAGATCAAATATGGATAAGGCTTTTGATGTTATAGATAAAGTTAAAAATAGACATGATAAA
GTTCTTAAGAAAGCAGCTGCAATGGATCACTTTAGTACTAGTTACAAATATATAACTGATAGAGTTGATGATTTAAGTGT
TGGTTCAACAGCGGCAAAAGGAAGCTTAGCTGATTATAAGAACTTTGTTGCTGAAAGAGCTGAAGCAGAAAAAGAATATA
AAACTACAATATATACTTGTACAGAGCATTTTCCAAACTCATTAGCACTTAGTATGCCTGGAGAAAGCTACTGGACTATG
ATGTTTACAGCAGCACAAGGTGCAACAGGATATATGAGATGGGCATTTGATGCTTGGGTTCAAGATCCACTTAGAGATAC
AACTCACTGGGCTTTTGAAGCTGGAGATACATTCTTAATATATCCAGATGAAAAAGATTCAGAAAATATAACATCAAAGA
CTTCTGTAAGATTAGAAAAAATGGCAGAAGGCATAAGAGATGTAAATAAATTATACATGATGCAAAATGAAGTACCATCA
TTAAAAGCTGATATAGATAATTTATTAGCTACAGTTAAGTTAAATTATACTGGAACTAAAAATGGTGTTGGTGATCATGG
TGGAGCAAAATATGCTACAGATGAAACAAGAGCTATGATTCCAGATGATATGGCAGCTATAAAAGCTGAAATTAAAAATA
TTACTGAAAAGTATATTGAATTAAGAGATGGTGGAGTAAATACAATTGATTCTGTTGAAATAAACAATGGAAATCAAGAA
ATGAATTTAGGTGAAAAGCTTAGCTTAAATGTTACAGTAATGCCTGAAAATGCATTAAACAAAGAGGTAATATGGACATC
AAGCAATACTAGTGTAGCAACAGTTAATAGTCAAGGTGTAGTAACTGGTGTTAAGGTTGGTACAGTTCAAATTACAGCTA
CATCAGCACAAGATTCATCAAAGAAATCAACTATAAATTTAGTTGTAAATAAAAAGGCTATAGAAGAAGAAGCAAAGGTT
GCTTATTATAGCTTTGATAATATAGATGGAAATGTTGTTGAAAATGTTTGGGCAGATGGTTCTTTATATAATGGAACAAT
CAATGGACCAGTAGTAGTTGAAGGAAAGTCAGGAAATGCACTTAACTTTATAGCTGGAACAAATAATGTTGAAATTGAAT
CTCCAGCTAATTTACCAGAGAATTGGACAATAGCTTTCTGGGTAAATAGAGGTAATGAAGAAGGTACTGCATCTGTTATG
TGGGATGGTAGAACTGCTACAGGCTCATCAGAACTTAATTCAGTATCAGTTGATTTAGCTGTAGGTGTAGGTGCTAATGC
ATCAAAACCAGGAGTACATGTTAATCAAGGTACTTTAAGCTTCCCAACAGAAATAGCAAAAAATCAATGGCTTCATGTAG
CATATACTAATTCAGTAGCTGAAGGATTAGCTTTATATGTAAATGGAGAAAAAATAGGAACTACAAATGCGTATACTAAA
AATAATCCAATGAAAGCACCTTTAGAGTTTATTGGAGGTCGTGGATTCGTTGGGCAATTAGATGAACTTAAAGTATATAA
CAGAGCTTTAACTGCTGAAGAAATAATTGAAGCTAAAGCTGTTAATGGATTAAATGTTGATACTAATTATAAAGAAATTT
ATATTAATGAAAGTGTTCAAATTATTGCAGAATTAATTAGTGATAAGGCTGAAGATAATATTATATTCACAAGTGATAAT
GAAAATATTGCAACTGTAAGTGAAAATGGATTAGTTACTGGTGTTGCTTATGGAGACACATTTATTACAGTTTCAAATGA
GTCAGGAGAATACTCAGAAACAGTAGATATTCGTGTTAATAGAAGAATAAATTATCAAAACACATTAGAAACTTATGAAA
TACCAGCAGAAGAGCAAATTGTAATAGATAGAGAGGACGGTCAATATCTTGGTCAGCCAGATACTATTTTATTAGATGAT
GATAAAACTTTATTAACTGTTTATCCAAAAGGACATGGTTTTGGTGAAGCATTATTAAGTAAGAGTACTGATGGTGGTTT
AACATGGGAAAAAAGAGTTCCGGTTAATGAAACTTGGGTAAATTCAGAAGAAACTCCTACAATATACAAACTTGATTTTG
TTGATGGTAGTCAAAAATTAATATCTATTTCAGGTGGACCAGAATGGCATGGAAGTACTTTTAGAGGCTTTAAAACATCA
ATATCAGATGATAATGGTGAAACTTGGGGAGACTACACAGAATGGAATACTGGAATTAGAACTATTGTTGCGATGGCAAG
CTTAATTCAATTGAAAGATGAAAATGGAAACTATATAGATAAATGGATGGGTGTATTCCATGATTATGGTTATGTTAATT
ACAAAACTTATTTAACATTTGATGAAAATGGACAAGAACAGTGGTCAGATCCAGAACCATATTTAAGTGAATATAGAACT
TTAGAATCTACTTATCAAATTTGTGAAGTAGGTATGTTCAGATCACCAGATGGAAATCGTATAGTTGCTCTTGCAAGGAG
TCAATCTCATAAGCATACTTCAACTATTTTCTATTCAGATGATGAAGGTGAAACTTGGAGCAGACCAAGAGAAGTTCAAG
GTTCATTAAACGGAGAAAGACACAAAGCTGTTTATGACCCAATAAGCGGAAGACTATTAATAAGCTTTAGAGAAATTAAA
CTTGATACTAACCTTGATGGAAATACATCTGATGGAGATTGGATGGCAGGAGATTGGATAGGTTGGGTTGGAACTTACGA
AGATTTAATGAATGGTAATGATGGAGAGTATAGAATTAGATTAGCTAAGGATTACACTAATTCAGCTAAGGCTGGTGATA
CTGGTTATGCTGGAAATGTAGTTATGAGTGATGGTACATTCTTCTTAAATTCTTATGGTAACTTTGATACTAATACTAAC
AATAACACTTATATCATAGGTCTTAGATTTAAATTAGGTGAAATTGATAATGCATTAGGAAAAGTTAATAGAGAAAGCTT
AAAAGTATTATTACAAGAAGTAGAAGGATTAAATGGTGAATTATACACTGAGGAATCATATAGTGTTTTAATGAATGTAT
ATAATGAAGCTAGAGAGATTTATGAAGATAACTCATCTGCACAAGCTCAAATAGATAGTATCGTTGTAGAGTTAAATGCT
GCTAAGGAAAACCTTAAAGAAGCAGATGTAACACCAGAACCAGAAGTAAATAAAGAATTATTAAAATCTACTATAGATTA
TGCACAATCAGTTAAAGAACAAGGTGCATTAGAAGGTCTTGTACCAGTTGTAGTAAAAGAGTTTAACTCTTCTTTAGAAC
AAGCTCAAGAAATATATGCTAATGTAAAAGCAACAGAAGCTGAAGTTGAGGCTGCTTGCAATAGATTATTACAAGCTATA
TGGATGCTTGAATTTGAAGTTGGAGATAAAGATGCACTTAAGGCTATAATAGATATTGCAGAAGCTTTAGTAGAAGGTGA
TTATACAAGTGAATCATGGTCAAAATTACAATCAGCATTAGTTAGTGCAGGTAAAGTTTATGAAGATGAAAATGCACTTG
TAGAAGAAGTAAATAAGGCAATTGCTGATTTACAAGAAGCTATAGATGGATTAGTTAAGAATAATGTAAATAAAGATGCC
CTTCAAAACTTAATTAACATGATTAATGGATTAAGTGATAAAGAAGATCAATATATTGAATTAACTTGGGCTAATTTAAA
AGCAGAACTTACAGGGGCATTAGTTGTTTTAGAAAATGAAAATTCAACTCAAGAAGAAGTAGATTCAGCTTACAATAAAT
TAATGAGAGCTTATTTACAATTAAGATTAAAGCCAAGTAAGGATTTACTAGAAGATTTATTAAATAAAGTTAATGAATTA
GATTCAAGTAAATATACTGTAGCAACGTGGAGAAGTGTTGAAGAAGCAGTTGAGAGAGCAAGCAAAATACTTGAAGATAG
TTCTGCTACTGAAAAGGAAATAGTAGAAGCAGAAGAAGAATTAAGAGTTGTAATTAGCAATTTAAAAGAAGTATCTGTA
>igc_K01186_O2_CD1-0_GL0177498_20037_Blautia_Lipid_Metabolism
ATGAAAAAAAGAGGAAGGGCTTTAGCGCTTCTGCTTGCCGCGGTTTTAACGGTCAGTAGTGTGCCGGGAACAGTTATGGC
GGCAGATGGCGTGAAGCCCCAAGACGGAACAACGAAAGAACAGCCATTCTGGAGTGGAACGGGAGGAAGTACAAGGTTTA
GAATTCCGTGTCTTGTATCTCTTGATGACGGCACATTGGTAGCCGGCTGCGATGCCAGATGGAATACGAGTTTAGACGGT
GGTGGACTGGATACGATCGTATCCCGTTCGACAGACAAAGGAAAGACATGGCACTATACGTTTGCTAATTACCTTGGTGA
TAACGGGAACACGCATAATAACAATTCTACAACGTTTATCGATCCTGCCATGGCAACGGACGGAGAAAAGGTGTACATGA
TTGCAGACCTTTTTCCGGCAGGATATGCGCTGAATGGCGCGAGTCATGCACTGGTCGCAGGTAAAAGTCATGATGAGAAC
GGAAATATTCTTCTGGCAGACGCAAGGAAATGGCAGAATTGTTGGGTAAATGATCGTCAGAATGAAGCTAACTATACATA
TCATTTGGAAAAGAATGATAAGAAAGAATCTGATTCTGCATATGTGATTAAAGATGCGAATGACGCAATCGTAGAAGGTT
ATACAGTTGACGCTTATTTTAATATTAAAGGGAAAGATGTAGATGCGAATCTGTTTGAAGCTGATTCGCCGTTTCAGGTA
TGGCCGACAGATTATTTGTACCTGACAACATCGGAAGATGCAGGAGCAACGTGGTCTGTACCTACGATTGTCAATATGAG
AAAAGATCATGAGCAGTCTCTTTTAGTAGGACCGGGACGAGGTATGGTTACTTCTAAAGGCAGGATCTTATTTACGGCAT
ATGAATTTACAGGTTCAGATAAAAATAGCGTGGCTATTTATTCGGATGATGGCGGTAAGACGTGGGAAAGAGGAAAGTCT
GTATCTGGATGGAGTTCAGAAGCAGTTGTAACTGAGGCAGATGGAAAATTGTATATGTTTACTCGCCATGGCGGATATTA
TACATCGGATGATTTTGGAGAAACATGGTCAACGCAAAAAAATATGGGGATTAGTTACTGGCTGAATTGTCAGTTGACAG
CAATTACATATCCGAAGAAAATTGATGGTAAAACAGCAATCTTGTTTGCAACTCCATCGTCTTCATCGGGACGTGCGGCG
GGAAAGATTTTCGTAGGCTTAGTGCAGGATGACGGAACACTTGACTGGAAATATAACTACAGCATTAACGGATCTGCATA
TTACGCATACTCTTGTCTGACAATTCTTCCTGACGGAACGATCGGTCTTCTTTATGAGAGTGACGGAACTGTGATTACGT
ATGAAGATTTTGATATTGAAGACGTTGCAAAAGGCGCAGCAATCGGAAATATCTGGTGCACAGACGAAAACGGTACTGTG
GCAGATGTTACAATGACATCTGATATGTCGAAAAAACTGACAGTAAACGGCTTAAAAGATGGCGCAAAAGTGGAAGTTTC
TTCTGACAATGAAAACGCAGTAACAGCAGCATATGCTGACGGCGAAGTGACATTGACATCTAAAACAGTAACAGGAATGG
AAAAAGCGACTGTAACAGTTGAGTCTGAAGGTGAAAAGACGACAGTCGATGTAATCGTAACAGATGAAAAAGATTATGAG
ATCGTAGATCTTCGTGTAGGAGATACGAAAACATATACAGACAAGACAGGAAATTACAGTGACAGCACATTAGACGGTCT
TGATAAAAATATTGCAGATGTGACATTGGTAGGAGAGGATGCACAGGCAGTTGAGAAACAGGTAAAAGCACAGCTTGCAA
CTGCACAGGCGAATTTTAATGGAGAGAAAGTCTCCTTGGATAACTGCATGTTTACATTTGAGAGTGTGGCAAATAAAGAA
AATACATATAAAATTTCCGCACAGGCTGGAGATAAGAAAGTATATGTGAACCATAAAAAAGCACCGTCACAGTGTGTAAG
CGCAGAGACAGAGACAGAAATTTTATTAGAGTCACATGAGGATGGAACGGTATCTTTAAAAGATATGACAGAAGGAACAG
GCGGTGCATATCTTTATTTCTGGAAGGGCGATACTTCTAAGCTGCACTTTGACAGATACAGCAGTGATGTGGCACAGTGT
CACATGGAATTATGGAAAGCGGCGCCAGGTGCAAAAAATGATCTGGGAATGCCGGGGTATGAGAAAGTGACAGATATTTC
TCAACTTACAAGCGGTACGAAATATTTAATTACGGCAAAGGCGGATGATGGAACTTATTATGCGGTAAATCCATCTGCTG
CAAGCAGTAATTTTAATCATGTTGCAAAAGTAGTTGAAGAAAATATCCCGATAAAAGAAGAGGCTTCGGTAGCGCTTGGA
ACTAATGCACAGTTTGATAATGGCGGTGAGAAGAAGATCAGTAAATGCCTGTTTACGTTTGATAAACAGGAGGGAACAGA
AAACCAGTATAAGATCACAGCAGTAACAGAGGATGGGAAAAAGGTTTATCTCGGACCAAAATCATCATCAGGAGCTAACA
GACCACTTGTCGAGACAGAGGCGGTTATTACGGTTGCTAAAAATGGAGAAGCATTTACGTTACAGCAGGCAGAAGACGCT
TCAAACAGCAAATATTTGTATTTTTGGAAAGATGATGCAAGTAAATTCCATTTCGATAGAAATGGTTCTGTAGATAGTAA
AGGCAAATGTGATTTTGAACTTTATCGAAAAGATGACAATGTAGTTGATAGTGAGATCCCAGGATATACAAAAATCAGTG
AACTCTCAGAAATTGAGAACGGTGGTCAATACTTGATCGCTATGAAGGCAACTGTAGAAGGCAATAATTACTATTTGTTG
AATCCGGCAACGGGAAATGAAAAATATAGCTATGTTGCGAAGGTAACAGGCAAAATGTATGAAGATGAGACAATCGGTGC
TAAGACAGATATCACAATTACCGGAAAAGCAGAAGGCAAAACATCTGTGAAGATCGGTAACAAGACATACTTCATCTTCG
TGAAAAATGATGTGGAAGAAGTAACAATCAAGATCGGCGAGACATATAACGTACCGGGCAAGATTTTAAATGAATCCGAA
GTGACAAAAGACGGTATCGTAAGTTTGGAAAAACGTGAGAACATGCCGCCTTACAAAGCAATTTCAGAAATCACAGAAGG
AACATATTTATTCGGAAATAATAGTCATATCATGCTGAATACGGTAAGTACAGCAGCAGGTTCTGAAAAAGGTCTTGGAA
TGAAAGCGGTCAACTTTAATAATGATGAGACTGCGAAAGACTTTATGTGGACGCTTACCAAATCAGGCGAAGGCTATACG
ATGAAAGATGCCGCGTCAGGCAAATACATTAATATTTCTGGAAATAATGTGGAACTGAAGGATGCAGAGCAGGTATTGAC
GATCAGAGCAAGAGCAAACGGAGGATTCTCTGTTTCGGCAAATAATTATTATCTGAACAACTGGGCAGGAAATAATAATA
AAGTTGCAGCTTATCCGAGTGATGATAACGGATGGAGCTTCTACAAAGCATCTGCCGGAAACGTAGTAACAGGTGTGAAA
GAAGGAACAGTAACTGTAGCGGCATCAGAAGGAATAAACTATAAGATCACGGTGGTAAAAGACGTTCCTGAAGTAAAAGA
GTACACAGTAACGGCAACAGTAAATGATGAAGCGATGGGTACGGCAAAGCTTAGCCCGGAAGTTGATAAGTACAAAGAAG
GAACAGAAGTAACGGCAACTGCGAAAGTAAAAGACGAAAGCAAATATGAGTTCGTAAACTGGACAGTAGGCGATGAAGAA
GTTTCTAAGAAGGCAGAGTACAAGTTTACAGTTGACAAAGACATGGAGCTTAAAGCGAACTTCAAAGCAAAAGAAGAGCC
GCAGCCGCCTGTAGAAAAGACATACACAGTAACGGCAACAGTAAACGATGAAGCGATGGGTACGGCAAAGCTTAGTCCGG
AAGCTGATAAGTACAAAGAAGGAACAGAAGTAACGGCAACTGCGAAAGTAAAAGACGAAAGCAAGTATGAGTTCGTAAAC
TGGACAGTAGGCAATGAAGAAGTTTCTAAGAAAGCAGAGTACAAGTTTACAGTTGACAAAGACATGGAGCTTAAGGCGAA
CTTCAAAGCAAAAGATCCTGTAGAAGAAACATTTACAGTAAAAGTAAAAGCAAATGACACTAATATGGGAGAGGTGAAAC
TTGATCCTGTAAAAGCAGAATATGCTAAGGGAGAGAAAGTAAAAGCCATAGCTACATCTAAAGAAGGATACGAGTTTGTA
AACTGGACAGTGGACGGAAAAGCAGTTTCTGCAGAAGCTACATATGAATTCTTAGTAGAAAAGAATGTAGAACTGACAGC
TAACTTCAAAGAGACAGAAAAACCGGTAGAGCAGTTTACAGTAACAGTAAAAGCAAATGACGACAAGATGGGAACTGTAG
CGGTCGATCCGGTGAAAGAAAACTATGAAAAAGGCGATACAGTAATCGTGATCGCAGAAGCAAAAGAAGGATATGAGTTT
GTAAACTGGACATCGGAAGGTAAAGTATTCTCCGATTCTGCAGCGTACGAGTTTGCTGTAGATAAGGATATGGAACTGAC
AGCGAACTTCAAAGCGAAAGAAGAGCCGAAACCGCCGGTAACAGAAGATACATTCAAGCTGAACGTAACTGTAAACGACG
ACAAGATGGGAACAGTAAAACTTGATCCTGCAAAAGAAAGCTATAAAGCAGGAGATGTCGTAACGGCAACTGCAACGGCA
AAAGACGGATACAAGTTCGTGAACTGGACAGTAGACGGTAAGGAAGTTTCCGATAAAGCAGAGTATGCATTTAAAGTGGA
CAGAGATGTAACATTGAAAGCAAACTTTGAAAAAGTAGCGGCAGATCCGAAACCTGAAACTCCAAAACCGGAGGATCCGA
AAGATGAGGATAAAGCAATTCAGACAGGAGACAACGGCGTATCACCGATCATTCCGCTTGCAGGATTAGCATTAGCGGCA
GGAGCGGCAGTTACAGTTCTTCGGAAAAAAGAAGACTAA
>igc_K01186_O2_CD1-0-PT_GL0020264_2371577_unknown_Metabolism
ATGAAACTGATTATGGAAAAGTGTCCCACAGATATGTGTCATGCTTCCACATTACTGAAAATCGGACCGGACAGATTTCT
TGCAGCCTGGTTTGGTGGGACAAAAGAAGGAAACGGTGATGTGGCAATCTGGTTCACCAGGGGAAATGAAGAACATTTTG
AAGAACCGAAAATTCTGGCACAGTCCGAGGAAGCACACTGGAATCCGGTGTTGTTCCGGGTTGATGAAAAGAAAATCATC
ATTTTTTACAAAGTAGGAAATGAAATAAGTAAGTGGCGGACCATGTATCGGGTTTCTGAAGACAACGGAGAAACTTTTGG
AGAAGAAAAAGAACTGGTTCCGGGAGATCAGGGAGGCAGAGGACCGGTGAGAAACAAACCGATCCGTCTGAAAAGTGGAA
GAATTCTGGCACCGGGATCTACCGAACAGGGAATTTGGAAAGCATTTGTGGATCGTTCCGATGATGATGGAAAAACATGG
AATAAATCACAGGAAGTTGAAATCAGTCAGCTGGAGTATAAGAGTGGAGAGCGAACAGTCGGAAAAGATGACAGTTCCAT
TCCGGTAAGTGAGCAGTCTTTTTATGGAAGAGGTGTGATTCAGCCAACTTTATGGGAAAGTATCCCGGATCAGGTGCACA
TGCTTCTTCGAAGTACTGAAGGCATGATCTACCGGAGCGACTCCAAAGACGGAGGGGATACCTGGACAGAAGCTTATGCC
ACGGAACTTCCGAATAACAACAGTGGAATCGACATGATACGTTCTGAAGACGGAAAATTATTTCTTGTATATAATCCGGT
TGGAGTAAACTGGGGAGATCGAACACCGATTTCTCTTGCAGTTTCAAAAGACGATGGAAAAACATGGGAAAAAATCAGAG
ATCTGAGTACTGGTGAGGGCGAATTTGCATACCCGGCTATTATTCAGGATGAAGATTTTTTATATATCACATACACATAC
AAAAGGAAAAATATAGCCTTTTGGAAGATTAGAAAATAA
>igc_K01186_O2_CD1-0-PT_GL0030286_10660_Blautia_Metabolism
ATGGTTCTGTATGAGTATGTGGGCGAAATGCCGAGAAAGGAAGGGAAAACAGTTGTGGAAAATGTCAAAAAACTAATGCG
AAAAGCAATGGGAATTGTTTTAAGTGTTGTGCTTACATTAGGGTGTATTCTAGGAAGCGGCACGATCGCATGGGCAGAAG
GTGAGACGGCAGATGCCGCCGCGAAGATTAAGGTGGCATGTGTGGGAGACAGCCTGACAGAAGGGTACACTTCGACGGGC
GCGAATTCAGGAAAGAAAGGACCAAATGCATATCCGGCACGTTTGCAGAGTTTACTTGGAAGCGGATATGAAGTAAAAAA
CTTTGGGGAAACAGGCGCGTTTTTGATGGAGGGAACAAGTAATCCATATAAAAGCGGTACAGAATACGAACAAAGTAAAG
CTTATAATGCAGACATTGTCATTATTATGCTTGGAACGAATGATTCCAAAAACTGGAACGAAGAAAATTATAAAACACAG
ATGAAAGCGTTTTATAACGAGTATAAGACGGAGAATAACAAAGTTATTTTTGCCACGTCTCCGAAATGTTATCAGACGAC
GGGAAACGATATCACTCAGGAAAAGGTCGAAAAAGTCTATCAGGCTCAGAAGGCATTGATTAAAGAAAATGCCGCATGGG
ATTTCATTGATATGTATGAAAAGACCGAAGGAAAAGAAAATCTTTATAATGCAGATAAAGTACATTTTACAGATGTAGGA
TATCTGTACATAGCAGAATGCATGTATGAAAAGATTACAGGAAAAAAAGCTCCGATTGAAGAAAAGGTGAAAATTCCGCA
TACACAGCAGAGCGGAGAAACAAACTACTTCACATTCGCAGAAGGAAAATGGGAGGCAGGAGATGCGCAGCATACATGGT
CAAAAAAAGTAGATCCGGCGCATCCTGAAGCAACCTATTATGAAGTGAAATTTACAGGACATAAGATCGATATCTATTCC
GGTAAAAACAGAATGATGGGAAAAGTGAAGTATCTGATCGACGGTGAGGAAAAAGCAGAGGGAGATCTTTATAATGCTAC
GAATATCAATTCTACATTCATTACAACGATTTCCGATTTAGAAGAAAAAGAACACACATTAAAAGCGGTGGCTACAGGTG
AGAGAAATGCATCCGGAACCGGTTCGGATATACTGATCGATGCCGCTGAGGTGTATGTATATACTTACAGAGAACCGGAA
GAAGCAAAACTTCACGGAACAATTACAGATAATAATCTTCAGTATACTCAGGATAAATTAACTGCGGTAAAAGCAGCGAA
CAAAACAGAAGATACTTTGAATGCATGGAAGAACGATACGGTTACTTCTGAGATTTCTTTAGCTTCGATAGATTCTTCTT
ATACAGATGTAACAGCGACGGCAAGTGATTTTACCGGAAACAGCAATGCGATTCCGAAAGCAAATGTGGATTTAAAATTC
ATCAAATCAGTTCAGGCTTACACAGGAATGCCGGGATACGGTGATCCTGACAGAGAAGTTCCGAAAGGAAGCAGACAGGA
AGCAAATGAAGTGCTTTATCAGGATGCCGGAACAGCGATGAATATCGGAACGAACAAACTTCAGAATATCTGGGTATCTG
TGAAAGTTCCGGCAGGAACAGCGGCAGGTAGTTATACAGGAACGGTTACGGTAACGGCAAAAGAATTAGCAGAACCACTT
ACATTTACTTATACGTTAAAAGTTGCTGATGCAGAACTTCCGGATGCGACGAAGTTTAAAGATGGTTTTGATATGGAATT
GTGGCAGAACCCGTATCGTATCGCAGAGTATTATGATGTAACGCCGTTTTCTGAAGAGCATTTTGAAATTTTAAAATCCC
ACATGGGATTATATAAAAATGCCGGCGGACATGCCATTACAACTACAATCGTAGAAGAGGCGTGGGCAGGTCAGACATAC
GGGGAAGGAACTGTTAAATTCCCTTCTATGGTTAAATGGACAAAGAAAGCGGATGGAAAATGGAGTTTTGATTATACGGA
TTTTGATAAATGGGTAACATTTAACAAAGACGTTATGAAAATCGGGGACAAGATCGTATGTTACAGTATTGCGCCTTGGA
CAAACTCGGTTGTTTATTATGATGAAGCGACAAAGACAACGGTAAAAAAACGATTGAATCCGGGTTCGGAAGAATGGACA
GCGATATGGACGGCATTTCTGAATGATCTTGCGGATCATTTATATGAAAAAGGCTGGTTTAACGACGCTTATATCGGTAT
CGACGAAAGAGGATTTAATAAGGCGGCGTTTGATTTGATCGATTCAATTAAACGCGGCATTCCGACACCTTTGAAATTAA
AGAGTGCGGGAGCGATGGATGGATTTGTTGAGAAAAAAGATCTTGCAATGCGCGTAGATGACCTGAATGTAGGTTCTATC
GCGGTAAAGGCCCATCCTCAGCAGTTTGAAGAAATAAGACAGGCTCGTGAAGATGCGGGACTTCGTACAACTATTTATAC
ATGTACAGGTCATAAACCGGGGAACTTTTCATTGAGTGCGCCGGGAGAAAGCTACTGGACGATGATGTATTCTTATTCCG
TAGGCGGAGAAGGATACCTTCGCTGGGCATATGACTCATGGGTTGAGAAGCCATTGGAAGATACAACTCACAATGCATTT
GAAGCAGGAGACTGTTTCCTTGTATTCCCGGATGATTCCGGAGCGAAAGTTACAAAATCAAGTACACGTTTTGAAAAAAT
GGCAGAAGGTGTGCGGGATGTAAATAAACTGATTAAAATGAGATCAGACGTTCCGAGTATGGCGGCAAAAGTGGATGCTT
TGATGGATTCCGTAAAACCGACTTATGCGTCAAGCGCGTATTATCTGACAGATGCGGGAAAACAGGAACTTGCGTCGGAT
ATGAATACGATCAAAACAAAAATTGCCGAGCTGACAGAAGAATATGTCACATTAAAGAAAGCGGGAGTGACCGAGGTTGA
CTCAGTATCGATCAACGGAGAGAAAGAGGTTGAATTACAGCAGGGAGGTACAACTCAGCTTGAAGTTACAGTCCTTCCGG
AAAATGTATTGAATAACACAGTCACATGGTCGACCGATAATCCGGCAGTTGCAGTTGTGAAAGACGGAGCGGTAACTGCG
AAGGGATCAGGCCGCGCTGTTATTACGGCGACATCTAACCAAAATGAAGAAAAGAAAGACTCTGTTACGATCGTTGTAAA
AGAAGCTGAGGTTGAAGAGGGAGCGCAGGTTTCTTACTATTCATTTGACAATGTGAAAGGACAGAAGTTAGAGGATGAAT
GGGGAAAACGTGACGGTACTCTTGATGCTTCCTGCACAACCGAAGCCGGCAAATCAGGAAAAGCGCTGAACGTAACACAA
GACGGAAAAGGAGCAGTGATTACGCAGCCGGCCAGCGATCTGAACGATAAAGACTGGACAATTACATATTGGGTAAAGAC
TACATCAGACTTTAATAAAGAGATTTCCGTATTAGAAGACTCTACAAAAACATTTTCATTCTCTTTGAAGATGGCGGCAG
ACAGAGTGTCGGGATTCCGTGTAGGAAATAATGGCGGAGACGTCTTGTCATATCAGTATGATTTCGAGAAAGACAAGTGG
TATCATATTACATGGGTACAGGATAAAGATCAGGGTCTTGCCATGTATGTAAACGGTACAAGAGTCGGTAACGTCAATGC
GTGGACAAAAAATAATAATATTAAAACGCCTGCGGATGTGATCGGCGGTACAGGATTTACAGGTCTGATCGATGAAGTGA
AAGTTTATAACCGTGTATTAAATGAAAGTGAAATACTTTCCGCAATGAAAGTAAAAGGATTAAACATTGCGGATACGAAT
CCAACGGTAAATATCGGAGAAACGTATCAGATTACAACAAACTTGATAACAGACGCCGAAGATAAGACGATTACATATGT
CTCAAACAAGCCGGAAATTGCAAGTGTAAATGAGGACGGTTTAGTAACGGCGCATAAAAAAGGCAAAGCAATCATTACAG
TAACAGGCGGCGGATATACGGAAAAAGTTACAGTAAACTGTAAGAAAGTATTGTATGCAAATTCAAGAATTCCGCAGTAT
GAATTGGCAGATAAATATCTGAAAGATATTGAAAAAGCTCCGAATACTCCAAGACAGTATCTTGGACAGCCGGACATGGT
TCAGACAAAGACGGGCAGACTGATCACCGCTTATCCGACAGGACACGGTCATGGACCGATCGTTATGCAGATCAGTGATG
ATGAAGGCGAGACGTGGACGGAGAAGAAAGATATCCCGGCATCATTTGCAACCTGCCAGGAAACACCTACTCTGTATACA
TTGGATATGGGGAATGGAAAAGAAAGAATTATGCTGATCTCAGCATGCCCGGACTGGGATCTGAAAAGAGGAGGATGGGA
CACTGCCTACTCTGATGATGACGGAGAAACTTGGACAGAATATAAGAATCACTGGCCTTCTTTTGACGGAGCAGAGAAAA
AACATACAATCGTAGCAATGGCAAGTCTTGTGCAGTTAAAAGATGAACAGGGAAATTACATTCAGAAATGGATGGGTGTT
TTCCATGACGGCGGTTATGTCAACTTCAAGAGTTATCTGACATTTGACAAAGACGGAAATGAACAGTGGAGCGAGCCGGA
AAGATATTTGGCTGATTATAGAAATATCGAAAGTCAATATGGAATCTGTGAAGTCGGAATGTTCCGCTCACCGGATGGAA
AACGGATCATGGCGCTGGCAAGAAGTGATAGAAAACCGAAGTTATCCGTGATGTTCTATTCTGATGATGAAGGAAAAACA
TGGAGTAAACCGGAAGAAATGCAAGGTTCGCTTGCAGGGGAAAGACATAAAGCTGTATATGATCCGATCAGCGGACGTCT
CTTGATCACATTCCGTGAGATCGTATACAAAGACGGTAAGCTTGATAACAACTGGATGGCAGGCGACTGGGTTGCATGGG
TTGGAACATATGAGGACCTGTTAGAGCAAAACGAAGGTGAATACCGCATACTGATCGAAGAAGACTGGGCAATGAACCCG
AAATCCGGTGATACGGGATATGCGGGAATTTTAGTTCTGGATGACGGAACATTTATCATGGATTCTTACGGACACTTTGA
CGAAGAGTTTTCTAAGAATGCATTTGAATCAGGTAATTATAATGTAAGAACAGATTTATGTTATATCAAACAGGCAAAAT
TCAAACTTGGTGAAATCGAGAATGAAAACGGTCTGATTGACAGAAGCGCTCTGGAAGCAAAAATCAATGAAGTAAAAGAT
ACGTCGGCAGAAGGGTACACAGACACTTCTTATGCGGCATTTGCAAAAGCGCTGACAGATGCACAGACAGTATTTGCAGA
TTCTTCCGCGCAGCAGATTCAGATTGACGACGCGCTGAAAGCATTAACTTTGGCATTTGAAGGTTTGGTTGAAGAAAAAC
CGGTAGAGCCGGAGAAACCGACGGTAGACGAAATTGCCGTTAAAAAAATGCCAGCCAAGACAACTTACAAAGTAGGAGAG
ACATTCGATCCGAAAGGACTTGTGCTTACAGTAACAATGTCAGATAAAACAACAAACGATGTTGCATACGGACCGGACAC
GGCAAAAGACTTCACATTTAATCCGTCACTTGATACAGTGCTTACAGAAGGTATGAACAAAGTTGATGTAACATATGCGG
GCAAGACGGTAGACATTGGTATTGGAGTGAAAGCTGACACACCGGTAGAGCCGGAAAAACCGACGGTAGAAAAGGTTGAA
ATTAAAGCAAATCCGGTTAAGACAGAGTACAAAGAAGGCGAGATATTCGATCCGAAAGGACTTGTGCTTACAGTAATGAA
GTCAGACGGAACAACAAAAGTTGTTGCATACGGACTGGAGACGGTAAAAGATTTCTCCTTTAATCCGAGTCTTAATACAA
AACTGACAGCGGATACGAAGAAAGTAACAGTAACATACGGCGGACAGTCGGCAGACGTAGCCGTATCGGTGAAAGCAGAT
CCGTCAGAGGATAAGAAACCGGTAGATCCGGATAAGAAACCGATAGATCCGGATAAGAAACCGAATACAGAGAAACCGGA
CAAAGGCGGAGCAGTTCAGACAGGAGATAATTTTAACGTAACGTTGCTGATCGGACTTGTAGTTCTTGCAGGCGTGACTG
CAGGCGGAACGGCTCTGACAATTTTCAAAAGAAACAAAAGAAAGTAA
>igc_K01186_O2_CD1-0-PT_GL0035872_9958_Blautia_Lipid_Metabolism
ATGAGGGATTGGAAGCGGTGGACTGCTGTACTTTTGGCAGGCTCGTTAGCGTTTACAGCTGCAGATGATATGAAATTGAT
CGCTCAGGCATATGAAGTGCACAATGAACAAGACAAAGAATTATATAATGCAGAAAGCAAAAGTAAATTGGACGATTTAA
AAGCAAAAGCAGTTCTCTTTCAGGAATTTCAAGGCGAAGAACAGAAATTTGACGGAACGCGTGCGGTTGATGTCAGTGAT
CATGCAGAACAAATACATAAAATAGAGACAGGAAGTGTTGTGCTCAGATTTAAAGCGTCTAAAAAAGCAGAAGGCGTTTT
ACTCGGAACGAAGGATAAAACGATCGATCTTCCGGCAGATCTTAACAGGGGAAGTGACTGTACTTCTTTTTTTATTAAGG
AAAATGAAAAATTCCGTATGGTATATAAACATACTGCGGCGGAACATGTAGGTCCGACTGCGTTTTCGGATGGGAATTGG
CATACTGTCGTAGTCAGCAGCCAGAATGAGAAGTCTATGCGTCTGACGATCGACGGACAGGAAATGTGGAGCAATAATGC
ACCGGGAAATAAAGGCATGTTTTCAAAGCAGGGGGTTCTGGATCAGGTGACGATCGGAGCGCAGAAAACAAAAGACGGAC
AAGTTTACAAAGGATTTCAGGGAGAAATCTCCCATGTTATTATTACGGGCGAAGAGCTGACAGATGCAGAAGCTATACGG
ATATCCAAGCCGGAAACTTCAGGAGAGCTTACAAGCGGTTCGGCAGTCGGAGAGATGTTTCAAGCAGAGTACGGGGATAA
TTCGTGGGTGTTTACAGGCGGAGAAGCCGTACAAGGAGGATTTGCCCAGACAAGAGGGGTAAGAAATTATGTAGGACAGT
TTGAAGAGTATGTGCGATGGACGAAAGCCGGAAATGAAAACGGACGTCAGCGTTATACGATCAACACAGGAAAAGCAGGT
CAGACTTTAAAAGACGTCGTTGACAACTATCAGACTTTAGTGGCGGATTACAGTCCGAAAGCGGCGGCCTATTTCGTCGG
AAAAGAAGATTATCAGGCAGGAGAAGCAGGAATTGCTTCGTTTAAAGATTCATTGCGTCAATTTATCAACCTGTCATTAG
GATTAAAAGAAAACGGAAAAGGATTTGCAGTGATCCAAAAGCCATTTGCAGTTAAAGATGATGCGGTAAATGCAACGATC
ATGCTGTACTGTAAAGCGGTAGACGAAGTTGTAAAAGAATACGAAGGCGAGTCGGAGAAGCTCGATCGAATCGTTGTAGT
CGATCATTTTACACAGACAAATCAGGACGATTTTAAAAATAATAAATTGCAGGATGGTCAAACGCTGAACGGAGCGGGAC
ATTTTGAGATCGGAAAACAGTTTTCCGCGGCTACGATCAAGACGACGGACAATTATCCGGGAAACGGAGTTGCCCTGAAT
CTTAAAGAAGAAAAACAGCCGGACGTATATTTGAACGTCTTGCCGGTCGTGACGGCGGAAAATGACGGATTGCATGTGCA
GATTCCGGAAACAAACAAATCATCGTGGAGATACGAGTTAAGTATCGGAGATAAAAAAATAACGGGAAGTACAAACGGTA
ATGCGTTTCATATTACAGGCGCAGAGCCCGGAAAAGAGTATCTTTTAAAATGTATTTCATCAGACGAAACGACACAGCTT
CAAACAGTGACGGGAAAAACAGAAGCAGGCAATGTCGGAAGCGCGTATGCGCAGGTATTGGATGAAAATCAAAAAGCGCT
TGCGGCAAAGCTGAAAGAAAAAAATAAGATGACATGGCTGTTCATGGGAGATTCGATTACACATGCGGCTTTGTGGACAA
AAGGTTATGATGGGATCGCTCAGACTTTTGAAAAATATTTGAAAGATGAGATGGGAAGAACTTCAGATACTGTGATCAAT
ACAGCGGTTTCGGGAGCGACAACAACAAGTACGCTGAATAATATTGAACAGAGATTGGAGAAATATACTCCTGACGTAGT
TTCGATCATGCTTGGAACGAATGATGCTGCAACAGGAGGACTTACGGCGGATATATACAAAAAGAATCTTGAGACGATCA
TAGAGAAGATCAGAAATAAAAATAAAGACGCGGTGATCATTTTAAGAACGCCGACGCCAATGTGGAATACCGGTTCGAGA
GAAGCGAATATACCGCAGTATATTGCAAAAATGAAGCAGGTCGCAGACGAGCAGAACCTGATCTATATCGATCAGTATAC
GGAACTTCAAAAAGCGTTTAACGATTACGGCTGGCTGAAAAACAATACCGTTTTATACGGAAATAATCTGCATCCGGGCG
CAAACGGACATCTTCTTATGACCAGACACTTTTTAAAAGGATGCGGATTGTGGAAAGAGGACAGCGCGATTGCCAATTTG
TTTTATGAGATGCCGATCAATGAGAAAACATCTGAAATCACCCCGGAAGTTATAAAAACGCCGAACCGCATCGGCGTGTC
TTTGGAAAAGCTGAAAGAAGACAGCAAGTCTCAGATAGGGGCGGTGCATCTGAAAGCGGTTTCCAAAGCATCAGGGCAGA
CATATGAGACAGATGCAGAAGCAGGAGAGAAGTTGATCGTTTTAAAAAACCTTCCCGAGAATCAGAAATACGAGGTAGAA
GTGTCTGCATGGCTGAAAGACCGGGCGGAAAAAACAGTATTTCAAAAACAGGAAATTGAATTAAATAATACGCTTGAGGA
AGCGTTTGATATTTGTTTGAGTGATGAAAAAGTAGAAAACTTGAATGAAGGAACAACGGTGGGAACATTCACGGTTGATG
AGATGGCTCCTGAAGGGGATTATGTTTTCTCTCTTTGCACAGGAGAAGGCGACACTCACAATCAATATTTTGCGATAGAA
AACGGAGTGTTGAAAACAGCAAAGAAACTGGAGGAAGGAAAGACATATACGATCCGGCTGAAAGCGAAAAACGCAGAGGC
TGAAAAAGAAAAAATATTTAAAATATACGCGGTAGGCAAAGGACTGGTTTTCAGAAAAGAGGATCAGAAGATCGCAGTAG
GATCACCGGTAGAATTAAGTACGAAAGATTACGCAGAAAAATTGATGAAGCTGGAAGAAGGTACGATTTTAGTACACTAT
ACATCTACAAGCGATCAGGCGATTCAGTCGCTGTTCAGTGTTTCCAATGCAAAAGTCGGAAATGAAAACAGACATTTTCA
TATTTATATCAGGCCGGAAGGTGTTCTTGGCTGCGAGATCAGAAATGAGAAAGCGATGAATTATGGATTCAAGGCATCGA
ATGCGGTGAAGGCGGATTATAAGGGAAAACCGGCAGAAAATATAATTGCGCTTCAGGCAGATAAAGAAAAAGGAACATAT
CAGTTGTTTGCAAACGGTAAGAAAGTGCTGACGGTAGACGCCGCTGCATTGGGAGGATACCGCTTTATTTCTGAAATTAC
GGGATTAGATACTGTTTCTCTGGGGGCGACAAAAAGGGGAGGAATTAATAAATATACTTTCGGAGGAAATATCCATAAGA
TCGAAGTGTATGAGACTCCTTTAACAGATGAAGAACTGATCGAGGAAACGAAGAAGACCGCATATCCTGAATTACAGCAG
ATTTTCCATAAAAATGACGGAACAGGCGCGAATTATTACCGGATTCCGGCGCTTCTGACACTGAAAAGCGGCGCGGTGAT
CGGCGCGGCAGACGCAAGGTTCGGAGGTACGCACGATTCACCGAATAATATCGATATTGCAGTGGCAAGAAGTGAAGATG
GAGGAAAGAACTGGAGTAAGCCGGAACTTTTGTTCCACTATGAAGACTATGAAGATAATACACTGGAAATTCCGGTAGGA
ACGCAGACGAGAGTAAATCAAAGCGCATCGTTTATCGACCCGGTTCTGTTGCAGGATGAAGAGACAGAACGTGTATTTTT
GATATCGGACGCTATGGCGGCCGGATATGGTTCTCCACAGGCAGTTGCGGGAAGCGGATATAAAGAAATTCAAGGCAAAA
AATATTTGAAACTGCAAAAAGCGGGAGAAACAGATTATAACTATACGGTGAGAGAGAACGGCGTTATCTATAATGATACA
ACGAATCAGCCGACAGAGTATTCTCTGAACAGTAATTTTGAGATTTTAAAGGACAATGTATTGCAGACAGTCAAACAAAA
ATCGTCAAGATTCGATCCTACGAACGGTTCGGGACAGCTTGTAACAGATGAGACAGACAAAGATGTTCCGATGAATATCA
TGTATGCAGATGCAGTATTTAAAGCATTGCCGACGACATGGCTGTATATGAAGTACAGTGATGACGACGGAAAAACATGG
TCTGATCCGATCCTTTTAAACGGAATGGTTAAAGCGGAAGATTCAAGGGTGCTCGTTACAGGTCCGGGAAGAGGAATGCA
GATTAAAAACGGAAAATATAAAGGCCGGTTGATCATACCGGTTTATGATACGGCGCAGTCAGGAATTATTTACAGTGACG
ATCATGGAGCAACATGGAATTATGCGAAAGGACCGTCTGCGAAGAAAGCGGCGATGTCAGAATCACAGATCGTAGAAATG
CCGGACGGAACGCTTCGTGTTTATGCGAGATCGACAGGTTCTAAGATAGCGGAAGCAATGAGCTTTGACGGAGGACAAAC
ATGGACAGAAGCGGCGCATGTACCGGGAATGACTCAGCCGGGATGGGGATCGCAGTTGTCGGTGATCCGCTATGGCGGTC
TGATAGAAGGAAAGCCGGCTCTGATAATGTCCTCTCCTGCCGGTGTGGGAAATTATCGAAGAGACGGAAGGGTCAAGATA
GGTTTGATTACAGACACCGGAAAAGAAGGAAGTGAAAAATACAAAATTGACTGGACATACGATTATTCGGTAGACAGTAA
GAATGCAGGGTTTGCATATTCCTGCCTGAGCGAACTTCCGAATCACCAAATCGGTCTGATGTATGAAAAGTATGATTCTT
ACAATCCGGCAGAATTACATTCTCAGGATATTATGAAATATGAAGAACTGTCCTTATCAGAATTGATCGGAAAAGAAGTT
GTGGAAATCATACCGCAGACAGAAGGAAACGGAACTGTTTCCCAAAGAAATACTGTGAAAAAGGGAAGCACGATTACGAT
CGAAGCATATCCGGAAGAAGGATATCAATTTGTCCGTTGGGAAGATGAAAAAGGAAAACAGGTAAGCGAACAGGCAAAAT
ATACGTTTGAAGCAAAAGAAAGTGCGGCTTTTACAGCTGTGTTTGAAAAGGATAAAGAAGAAGTTGATAAGTCTCATCTT
AAAGAGGCAATCCGGCATGCAGAAGAACAGATGCAAGATGAAAAATATCAGGATGTAATTCCGGTTGTGCGCGAAGAGTA
TGAGGAAGCGTATAAAAATGCAAAAGCGATTGATGAGAAGCCGGATGCAACAAGTGAAGAGGTTGAGGCTGCGTATAAGA
CACTGATAGAAGTAGGGAAAAAATTAACCTTGTATAAAGGCGATCTTACAGAGCTGCAGGCGGCATATGACTTGTATGCA
GGCAAAGATTTGAGTATTTATACACAAGACAGTAAAACAGCTCTGGAAGAAGCTTTGAAAGAGGCAGAGAAAGTTTTGGA
GCTTGGAGAAAATGCAGTAAAAGAAGATGTGGATAAAGCATTGGAAAAATTAAATACGGCAATAGAAGGACTCAAATTGC
TTCCGGCAGATAAGTCAGACTTACAGGCAATGGTAGAAAAAGCAGCGGTATGTGAAGCGAAAATCGATGAATACACACCG
GAGACTGCGGAGAAGTTTAAAACAATGCTTGAAGAAGCGCGAAAAGTGTTGGCGTTAGAATCTCCGAGTAAAGAGATGAT
CGATTCCGCATACGGCGCGCTGCAGCAGGCGATTTCCGGGTTGGTTCTTCGTGTAGACATACACAAGGACGAACTAAAAT
CGTTGATTGAGGAAACAGAGAAAAAAGATTTGAGCGGTTATACGAAGGAGAGTGTCGAAGAACTTAAAAAAATGCTTCTT
GAAGCAAAAGCCGTTTTGGAAGATCCAAGTGTGGGATGGGAAGAAGCGGAGCAAACTTTGGAAAACCTGCAAAAAGCTAT
AGAAGGTCTGAAAAAGGCGGAGACAGAATCCCCGATAGATCCGGAATCTCCGACGAATCCGGATTCCGGTAATACAGATA
TTGTGAATCCGGACAGTTCACCATCGCCAAGTGCTACACCGTCAGCAAGCGATGAAAAAGCTGTGAAGACAGGCGATAAG
GAAACGCCGATCGGATGGGTAACTTTTGGATTTGCGGCAATGCTTGCTGCAGCGGCAGGATTTTTAGGCAGAAAGAAAAA
GCATTAA
>igc_K01186_O2_CD1-0-PT_GL0105971_23835_unknown_Lipid_Metabolism
ATGAAAAAAAGAGGAAGGGTTTTAGCGCTTCTGCTTGCCACTGTTTTAACGGTCAGCAGTGTGCCGGGAACGGTTATGGC
GGCAGATGGTATAAGACCCCAGGATGGAACGACGAAAGAACAGCCGTTTTTAAGTGGAACAGGCGGAAGTTCACAGTTTA
GAATTCCGTGTCTTGTATCTCTTGATGACGGCACAATAGTGGCAGGGTGTGACGCCAGATGGAATACGAGCGGAGACGGC
GGTGGTCTGGATACGATCGTGTCCCGGTCAACAGACAAAGGAAAAACATGGCATTATACTTTTGCGAATTATCTCGGAGA
TAACGGGAATGCATGGAATAATTATTCGACAGCATTTATCGATCCTGCAATGGCGACAGACGGAAAAAGAGTATATATGA
TCGCAGATCTTTATCCGGCCGGATATGCGCTGAACAGTGCAAAATATCCGCCGGTTCCGGGAAAGAGTCACGATAAGGAC
GGAAACATTCTTCTGGCAGATGCGAGCTCATGGGAAAACTGCTGGGTAGATGCGCGTAAAGACGGAAATAACTATACATA
CCATCTGGAAAAGAACGATAAGAAAAAGTCGGATTCCGCATATGTGATCAAAGACGCTGACGGCAAGGCAGTGGATGGTT
ATACAGTTGACGCCTACTTTAATATTAAAGGAAACGGTGTGGACACGAACTTATTTGAAGCGAATTCTCCGTTTCAGGTA
TGGCCGACAGATTATCTGTATTTGACGACGTCGGAAGACGGTGGCGCAACATGGTCCGTTCCGACGATCGTGAATGCAAG
GAGAGAGACAGAACAGTCTTTGCTGGTAGGTCCGGGACGCGGTATGGTTACCTCAACAGGGCGCATTATCTTCACTGCAT
ATGAATACACAAACGGAGATAAAAACAGTGTTGCGATCTACTCTGACGATGAAGGAAAGACATGGACAAGAGGTCAGTCT
GTGACAAGCCAGAGTTCGGAGGCGGTTGTGACAGAGGCGAACGGAAAACTGTATATGTTTACTCGCCATGGCGGTTATTA
TACATCTGAAGATTTCGGGGAGACATGGTCTCCGAAGCAGGAAATGGGAATCAATTACCGTCTGTACTGCCAGTTGACGG
CAATTACATATCCGAAGAAGATCGATGGAAAGACTGCGATTTTGTTTGCGGCTCCGTCATCGGTATCAGACCGCTCTGCA
GGAAAGATTTTCGTAGGATTAGTACAGGATGACGGAAAACTTAACTGGAAATATAACTACAGTGTGAACGGCTCCGATCC
GTATGGATATTCGTGTCTGACAGTTTTGCCTGACGGAACAGTAGGACTTCTCTATGAAGGTTCGGGAATCGTTTATGAAG
ATTTCGACATTGCGGATATCGCAAAGGGAGCGGCAATCGGAAACATCTGGTGTACAGATGAGAACGGTTCTGTGGCAGAA
GTTACAATGGCATCGAATTCTTCAAAAGAGCTGACGGTGAACGGACTGAAAGACAACGCCGAAGTGAAAGTTTCTACGGA
TAATGATAAGGCGGTTACTGCAGCCTATGCAAACGGGAAAGTGACGCTGACATCCAAATCGGTAACGGGAATGGAACGCG
CCGATATCACAGTAGAGTCTGAGGGCGAAAAGACTACAGTGAGCGTAACTGTAACGGATGCGGAGAATTATGAGGTTGTA
GATCTTCGCGTGGGAGATACAAAAACTTATACAGATAATACAGGAAATTACAGTGGCAGCGCTTTGGAAGGACTTGACAC
GAACGTTGCAGAAGTGAAATTGACAGGAGAAGACGCACAGTCGGTTGAAAAACGAGTAAAAGCGCAGCTTGCGACAAGTG
AAGCGCATTTTGACGGAGAAGAGAAATCGCTGGATGAGTGTCTGTTTACGTTTTCCGGTGTAGAAGGACAGGAAAATATA
TATACGATGTCTGCAAAGGACGGGGATAAAACTGTATATGTGAACTACAGGAGCGCAGCTTCGGCAGGCACGGTATGTGC
GGAAACAACGGCGAATATTAAGTTGGAAGAAAGAAGCGAAGATCAGTCGTTTGAATTATTTGATCAGACGCCGAGTAATC
ATGGAAACCGTCTGTATTTCCATAAGGATAACGAAAATAAACTTCATTTCGACAGAAATACAGGCGATGATGCAAACTGT
CATATGGAATTGTACAAAAAAGCTGTGAACGGCAGTGCGGAGTCGGCTATTCCGGGATATGAGAAAGTGACAGGGCTGGC
GCAGATCACAAACGGCGGCAAATATTTGATAGCGGCGAAATCGACGGCGGGAGCTTATTATATTGTGAATCCGTCTTCTG
CCGGAGAGAAGTATAAACATGTGGCAAAAGTTATTGAAGAAAATGTACCTGCGGAAGAAGAAGTGGCTGTAGCGCTCGGA
ACGACAAAGGATTATAACGACGGCGGCGAGAAAAAGATCGGCAAATGCCTCTTTACATTTGCAAAACAAGGCGATAACGG
TACGTTCAAGATTTCCGCAGTGACAGACGACGGGAAAACAGTTTACCTCGGACCGAAATCATCTTCATCCCCGCAGAAAC
CTACGGTAGCGACAGAGGCGGTGATTACAGTAGCTAAAAGCGGAGACGGTTTCTCATTAGAGCAGAAAGAGGGAACACAG
TCCAGCGGATATTTATATTTCTGGAAAGATAATGAGTCCAAGCTTCATTTTGACAGAAACAGCAGTGTAGACGGAGACGG
TAAATGTAACTTTGAACTTTATAAAAAATCCGAAGCAAAGAGTGAGAGCAAAATCGCAGGATATGAAAAGCTGACAGAGG
TATCGGAAATTCAGGACGGCGGTCAGTATTTGATCGCAATGCAGGCGACAGTTGCGGGAAACAGTTATTACCTGTTAAAC
CCATCGCTTGGAAGCAACGTACATAATTATGTTGCGAAAGTGACAGATCATATGTACAAAGACGAGACGATCGGAGCAAA
GACGGATATTGCGATCACCGGAAAAGCAGAGGGCAAGACGTCTGTAAAGATCGGAGACAAGACGTATTTTATCTTTGTGA
AGAACGATGTAGAAGAAGTGACTCTTAAGATCGGTGAGAAGTTTAATTTACCGGGCAAGCTTTTAAATGAATCCGAAGTG
ACAAAAGACGGTATCGTAACAGTGGAAAAACGCGAGGATATGCCGCCTTATAAAGCAATTTCGGAAATTGCGGAAGGAAC
GTATCTGTTTGGAAGCAGGAGTCATATTATGCTGAATACAGTAAGTACGGCAGAAGGAACGCAGAAAGGTCTTGGCATGA
AAGCGGTCAATTTCAACAACGATGAGATAGCGAAAGACTTTATGTGGACGATTGCAAAATCAGGCGAAGGGTATACAATG
AAAGATGCTGCGTCCGGAAAATATATTAACATTTCCGGAAATAACGTAGAATTGAAAGATACGGCGCAAGTATTGACGAT
CAGTGTAAGAACAAACGGTGGATTTGCCGTTTCGGCAGGCGGATATTATTTGAACAACTGGGCAGGCGGCAACAATAAAG
TCGCAGCTTACCAAAGTGATGACAATCCGTGGTATTTCTATAAAGCATCTTCGGGAAATGTAGCGACAGGTGCGAAAGAA
GGAACGGTTACTGCAGAAACGTCAGAAGGAATAAACTACAAGATTACAGTTGTAAAAGACGTTCCGCAAGTGAAAGAATA
CACAGTGACGGCAACGGTAAACGATGAAACGATGGGTACGGCTTCATTAGATAAAGAAGGACCGAAGTACGAAGAAAACA
CAGAACTGAAAGCAACGGCAAAGGCAAACGAAGGATACGAGTTCGTGAACTGGACGGTGAACGGAAAAGAAGTTTCTAAG
GAAGCAGAGTACAAGTTTACAGTTAACGGAGATATGGAACTTAAGGCGAACTTCAAAGCAAAAGAAACTCCGAAACCGCC
GGTAGAAGAGACATATACAGTAACGACAAAAGTAAACGACGATAAGATGGGTACAGTAGCCCTTAATCCTGCAAAAGAAA
AATACAATGCAGGAGAGAAAGTAACGGCAACAGCAAAACCAAACCAAGGATATGAATTCGTGAATTGGACAGTAGATGGC
GAAAAAGTTTCCGATAAAGCAGAGTACAAGTTTACGGTTGACGGAAATATGGAACTTAAGGCGAACTTCAAAGAGAAGGA
AAAACCGCCGGTAGAAGAGACATATACAGTAACGACAAAAGTAAACAACGATAAGATGGGTACAGTAACGCTTGATCCTG
CAAAAGAAAAATATGATGCAGGAGACAAAGTAAGGGCAACAGCAAAACCAAATGAAGGATACGAGTTCGTGAAATGGGTA
GTGAACGGTAAAGAAGTTCGCGCACAGGAAACTCAGAATGCGGTATATACGTTTGAAGTAGCGGGAGATACAACGCTGGA
AGCTGTATTCCGGGCAAAAGAAGAACCGGATACATTCAAACTGAATGTAACAGTAAACGTCGACAAAATGGGAACGGTAA
AACTTGATCCTGCAAAAGACAGCTATGAAGTAGGGGAAAACGTAACGGCGATCGCGATAGCAAAAGATGGATACAAGTTT
GTGAACTGGACTGTAGACGGAAAAGTAGTTTCTGATAAAGCAGAGTTTACATTTAAAGTTGACAGAGCACTGACTTTGAA
GGCAAACTTTGAAAAAGTATCGGAAGATCAGAAAGATGAGGATAAAGCAGTTCAGACAGGAGACAACGGCGTATCACCGA
TCATTCCGCTTGCAGGATTAGCAATAGCGGCAGGAGCGGCAGTTACAGTTCTTCGGAAAAAAGAAGACTAA
>igc_K01186_O2_CD1-0-PT_GL0105972_19897_Blautia_Lipid_Metabolism
ATGAAAAAAAGAGGAAGAGTTTTGGCACTTCTGCTGGCGGCGGTTTTGACGGTCGGTAGTGTACCGGGAACGGTCATGGC
GGCAGACGGTGTGAAGCCCCAAGATGGAACAACAAAAGAACAGCCGTTTTGGAGTGGAACGGGAGGAAGTACAAGGTTTA
GAATTCCATGTCTTGTATCTCTTAATGACGGTACATTGGTGGCCGGATGTGATGCAAGATGGAACACGAGTTTGGATGGA
GGCGGATTGGATACGATTGTATCTCGTTCAACAGACAAAGGAAGAACATGGAATTATACTTTTGCAAATTATCTTGGTGA
TAATGGAAATACGCATAACAATAATTCCACGGCTTTTATTGATCCTGCTATGGCAACAGATGGGGAAAAAGTGTACATGA
TCGCAGATCTTTATCCGGCAGGATATGCTTTGAATGGGGCAACTCATGCACCGGTTGCAGGTAAAAGTCATGACGAGCAT
GGAAATATCCTTTTGGCAGATGCAAGACAGTGGACAAACTGTTGGGCGAATGAACGTAAAGAGGCTTCTAACTACACATA
TCGTTTGGAAAAGAATGATAAGAAAAAATCTGGATCGGCATATGTGATTAAAGATTCACAGGGAGAGGTAGTAGAAGGTT
ATACGGTTGACGCATATTTTAATATTAAAGGAAAAGATATTGATACGAATTTGTTTGAAGCCGATTCACCGTTTCAAGTA
TGGCCGACAGATTATTTATACTTGACCACATCGGAAGACGGCGGGGCAACATGGTCTGTTCCTTCTATTATTAATATGAG
AAAAGATAACGAGCAGTCTCTTCTGGTAGGTCCGGGACGTGGTATGGTCACTTCTAAAGGTCGCATTGTATTTACGGCAT
ATGAATTTACCGGTGGAGATAAGAATAGTGTGGCAATCTATTCGGATGATGGCGGAAAAACATGGACAAGAGGTCAGTCT
GTATCTGGTTGGAGTTCAGAAGCAGTTGTGACTGAGGCAGACGGAAAGCTGTATATGTTTACCCGTCATGGTGGATATTA
TACATCGGATGATTTTGGAGCAACATGGTCAACGCAGAAAAATATGGGAATTAGTTACTGGCTGAATTGTCAGTTGACAG
CGATTACATATCCGGAGAAAATCGATGGAAAAACAGCAATTTTGTTTGCAACTCCATCGTCTTCAGCAGGACGTGCGGCA
GGAAAGATTTTTGTAGGTTTAGTAAATGATGACGGAACACTTGACTGGAAATATAATTACAGTATTAATGGATCTGCATA
TTACGCATACTCCTGTCTGACAGTTCTTCCTGACGGAACAATCGGTCTTCTTTATGAGAGCGATGGAACTGTAATTACTT
ATGAAGATTTTGATATTGAAGATGTTGCAAAAGGAGCGGCAATCGGAAATATATGGTGTACAGACGAAGAGGGTACTGTG
GCAGATGTAACAATGACATCTGATATGTCGAAAAAACTGACAGTAAACGGATTAAAAGATGGCGCGAAAGCGGAAGTTTC
TTCTGACAATGAAAACGCAGTAACAGCAGCATATGCTGACGGCGAAGTAACATTGACATCTAAAGCAGTAACAGGAATGG
AAAAAGCGACTGTAACAGTTGAGTCTGAAGGTGAAAAGACGACAGTCGATGTAATCGTAACAGATGAAAAAGATTATGAG
ATCGTGGATCTTCGCGTGGGAGATACGAAAACATATACAGACAAGACAGGAAACTACAGTGACAGCACATTAGACGGTCT
TGATAAAGGTATTGCGGATGTGACATTGACAGGTGAGGATGCACAGGCAGTTGAGAAACAGGTAAAAGCACAGCTTGCAA
CTGCACAGGCGAATTTTAATGGAGAGAAAGTTTCCTTAGATGACTGTATGTTTACATTTGAGAGTGTGGCAAATAAAGCA
AATACATATAAAATTTCCGCACAGGCTGGAGATAAGAAAGTATATGTGAATCATAAAAAAGCACCGTTACAGTGTGTAAG
CACAGAGACAGAGACAGAAATTTTATTAGAGTCACATGAGGATGGAACTGTATCTTTAAAAGATACGACAGAAGGAGCAG
GCGGCTCATATCTTTATTTCTGGAAGGGTGATACTTCTAAGCTTCATTTTGACAGAAACAGCAGCGATGCAGCACAGTGT
CACATGGAATTGTGGAAAAAGGTGCCGGGTGCAAAAAATGATCTGGGAATGCCGGGATATGAGAAAGTGACAGATATTTC
TCAACTTACAAGTGGTACAAAATATTTAATCACAGCAAAAGCGAATGATGGAACTTATTATGCGGTAAATCCATCTGCTG
CAAGCAGTAATTTTAATCATGTTGCAAAAGTAGTTGAAGAAAATATCCCGATAAAAGAAGAGGCTTCGGTAGCGCTTGGA
ACTAATGCACAGTTTGATAATGGCGGTGAGAAGAAGATCAGTAAATGTCTGTTTACATTTGATAAACAGGAGGGAACAGA
AAACCAGTATAAGATCTCAGCTGTAACAGAAGATGGGAAAAAGGTTTATCTCGGACCAAAAACGTCATCAGACGCTAACA
GACCGCTTATAGAGACAGAGGCGGTTATTACAGTTGCTAAAAACGGAGAAGCATTTACGTTACAGCAGACAGGAGGTACT
TCAAACGGCGGATATTTGTATTTTTGGAATGATGATGCAAATAAATTCCACTTCGATAGAAATGGTTCTGTAGATAGTAA
AGGTAGATGTAATTTTGAACTTTATCGAAAAGATGATAATGTAGTTGATAGTGAGATTCCGGGATATACAAAAATAAGCA
ACCTCTCAGAAATTGAGAACGGTGGTCAATACTTGATCGCTATGAAGGCAACTACAGCAGGAAATAATTACTATTTATTG
AACCCGGCAACGGGAAATGAGAAATATAGCTATGTTGCGAAAGTAATAGGCAAAATGTATGAAGATGAGACAATCGGTGC
TAAGACAGATATCACAATTACCGGAAAAGCAGAAGGTAAAACATCTGTGAAGATCGGTAACAAGACGTACTTTATCTTCG
TGAAAAATGATGTGGAAGAAGTGACGATCAAGATCGGCGAGACATATAATGTACCGGGCAAGATTTTGAATGAATCCGAA
GTGACAAAGAGTGGTATCGTATCTTTGGAAAAACGTGAGAACATGCCGCCTTACAAAGCGGTTTCGGAAATCGCAGAAGG
AACATATTTATTCGGAAATAATAGTCATATCATGCTGAATACGGAAAGTACAGCTGCTGGTTCGGAAAAGGGTCTTGGAA
TGAAAGCGGTCAACTTTAATAATGACGAGACTGCGAAAGACTTTATGTGGACGCTTACTAAATCAGGTGAAGGCTATACG
ATGAAAGATGCCAAGTCGGGCAAATACATTAATATTTCCGGAAATAATGTGGAACTGAAGGATGCAGAGCAAGTATTGAC
GATCAGAGCAAGAGCAAACGGAGGATTCTCTGTTTCGGCAAATAATTATTATCTGAACAACTGGGCAGGAAATAATAATA
AAGTCGCAGCTTATCCACATGATGATAATGGATGGAGTTTCTACAAAGCATCTTCCGGAAATGTGGTAACAGGTGTGAAA
GAAGGAACAGTAACTGTAGCGGCATCAGAAGGAACAAACTATAAGATTACAGTCGTAAAAGACGTTCCGGAAGTAAAAGA
ATACACAGTAACGGCAACGGTAAATAAGGATGAGATGGGTACGGCACAGCTTAACCCGAACGCTTCTAAGTACAAAGAAG
GAACGGAAGTAACGGCAACTGCGACAGTAAAAGACGAAAGCAAATATGAGTTCGTGAACTGGACAGTAGGTGACGAAGAA
GTTTCCAAGAAAGCAGAGTACAAGTTTACAGTTAAAGGAGATATGGAACTTAAGGCGAACTTCAAAGAGAAGGAAAAACC
GCCGGTAGAAGAGACATATACAGTAACGACAAAAGTAAACGACGATAAGATGGGTACAGTAGCCCTTAATCCTGCAAAAG
AAAAATACAATGCAGGAGAGAAAGTAACGGCAACTGCGACAGTGAAAGACGAAAGCAAATATGAATTCGTGAACTGGACA
GTAAACGATAAAGAAGTTTCTAAGGAAGCAGAGTACAAGTTTACAGTTAACGGAAATATGGAACTTAAGGCGAACTTCAA
AGAAAAGAAAAAACCGCCGGTAGAAGAGACATATACAGTAACGACAAAAGTAAACGACGATAAGATGGGTACAGTAACGC
TTGATCCTGCAAAAGAAAAATACAATGCAGGGGAGAAAGTAACGGCAACTGCGACAGTAAAAGACGAAAGCAAATATGAA
TTCGTGAACTGGACAGTAGACGATAAAGAAGTTTCTAAGGAAGCAGAGTACAAGTTTACAGTTAACGGAAATATGGAACT
TAAGGCGAACTTCAAGGTGAAAGAAGATCCGAAACCGCCGGTAGAAGAGACATATACAGTAACGGCAAAAGTAAACGACG
ATAAGATGGGTACAGTAACGCTTGATCCTGTAAAAGAGAAATACAATGCAGGAGAGAAAGTAACGGCAACAGCAAAACCA
AATGAAGGATACGAGTTCGTGAAATGGGTAGTGAACGGTAAAGAAGTTCGCACACAGGAAACTCAGAATGCGGTATATAC
GTTTGAGGTAGCGGAAAATACAACGCTGGAAGCTGTATTTCAGGCAAAAGAAGCACCGAAGCCGCCGGTAACAGATGATA
CATTCAAATTGAATGTAACTGTAAATGACGACGAGATGGGAACGGTAAAATTTGATCCTGCAAAAGACAGCTACAAAGCA
GGAGAAAATGTAACGGCGATCGCGACAGCAAAAGCGGGATATAAGTTCGTGAACTGGACAGTAGACGGCAAATCAGTTTC
TGATAAAGCAGAGTTTACATTTAAAGTTGACAGAGCACTGACTTTGAAGGCAAACTTTGAAAAAGTATCGGAAGATCCGA
AACCGGAGAATCCGAAAGATGAGGACAAAGCGGTTCAGACAGGCGACAATTCCGTATCACCGGTTATTCCACTTGCAGGA
GTGATGCTTGCGGCAGGAGCGGCAGTTGCGGTTCTTCGCAAGAAAGAAGACTGA
>igc_K01186_O2_CD2-0_GL0006851_1423489_unknown_Lipid_Metabolism
ATGATTTTTTCAGCAAATATAAGCAAGGCATTGTGTCTTGCTACCATGGGTATTTCCCTGATGATGCCTGCACAGGTTGC
TGCTGCAACCCCAGAAATGGCAGTTGAGACACAGGCTGTGAACGCTCAGGGCGGCATCACCGTCTTCTCTAACAAGGATG
CACAGTATCGTATTCCTGCCATCGTAGAGTGCAAGTCGGGTAAGTTGATTGCATTTACCGATCATCGTTATCACAACAGA
GATATCGGTGGCGGCCGTCATCTCGACATCGTGATGAAGACCAGTACGGACAAGGGCGCTACCTGGAGCTCTCCTGAGCA
GATGGTGGCTAAGGGTGGAAACGGTATTGCTACCAGTTTCGACTGCGCCCATGGCGATGCGGCTGTCGTTGTAGACAAGA
AGAGCGGCAGAATCCTCCTGATGTGTGCATCGGGCGGTATCGGCTACTGGGAGTCTAAGCGTGGCAATCTCCTGATGATG
GGTAGATACTACAGCGACGACGAGGGTAAGACATGGTATGGCGAGGAAGTGACCAAGCAGATTTACGACCTCATGCCTGA
AGTGGAATCTGCCTTCTTTACCAGTGGTAGAATCTGCCAGAGTAAGCAGATCAAGGTAGGCAAGTACTATCGTGTCTATA
CCGTGTTGTGTACCCGCAGCGGTAACCGCATTCTCTATAGCGATGACTTCGGAGAGACCTGGAATGTATTGGGCAAGAAT
GTAGCCGAGGCTGCTCCTCACGGAGATGAGGCTAAGATTGAAGAGTTGCCAGACGGCAATGTGTTGCTCAGCAGCCGTGC
AATGGGTGGACGCCACATCAACATCTATACTTATGAGGATAAGAAGACTGCCACAGGCTCTTGGGGCAAGGTAATAGCTT
CTGATGCCAAGAATATGGGTGTTGCAGCCCACAAGAACTCTTGCAATGGCGAGGTTCTCATGGTGGATGCCAAGAAGAAC
GGCAAGAAGGTGAAGCTGCTCCTGCAGAGTGTTCCGGTAGGTCCAGGCCGTAACAACGTAGGTATCTACTACAAGGCATT
GGAGACTCCTGCTGATTACGCTACCCCAGAGGCGATTGCCAAGAACTGGGAAGGCTGCTATCAGCTGAGCAACACAACAT
CGGCTTACTCAACCATGGTTCAGGGCAAGGATGGCAGCATCTACTTCCTTCTGGAAGAGAATGCATTCAGAAATCCTAAA
ACCCAGACGGATGATTATTACGACATCCGATTCTATAACCTGAGCATTGGCCAAATAACGAACAATAGATACAAATAA
>igc_K01186_O2_CD2-0_GL0048975_1853365_unknown_Lipid_Metabolism
GTGGATGCACAGACCGTGCTGTTCAAGACCGACACCATCTCTAATTGCTATCGTATACCGGCTCTGCTCAAGACCAACGA
CGGCAAGATTATGGCAATAAGCGATTTTCGTCCATGCCGTACCGACGTGGGTGGCGGCGTTATCGACGTTGTGGCTAAGA
CAAGTGCCGACAACGGAGCCACATGGGGGAAGGAGCGCACCTTGGTCAAGGGCGACGGACCCAACAAGCCGTTCGATGTT
GCCCATGGCGACGCTGCCGTGGTGTGCGACCGCAAGACGGGCGAGATGCTTATGATGTGCGCCTCGGGCAATGTGTGGTA
CTGGCGCTCTACGCTCGAAAACCCTAATCGTGTGGGCCGCTATTACAATAAGGACGGAATCAACTGGACGGGTGGCGAGA
TTACGTCCGACATTTTCTCGCTGATGAAGGGGGCAGTGCACAAGCTCTTCTTCTCTTCTGGCCGTATCTGCCAAAGCTCT
AAGATAAAGGCTGGCAGCCACTACCGCATCTATTCGGCGCTGTGCACCAATGTGGGCAATGTGGTGGTCTATTCGGACAA
CTTCGGCCGCACATGGCAGCCGTTGGGTGGTGTCGACGCTCGTCCTACGCTCGACGGCGACGAGGCCAAGGTTGTGGAGC
TGCCCAATGGCAGCGTTCTGTTGTGCAGCAGGTCGCAGAAGAGCACGGGCCGCATCTTCAACATCTACACCTATACCAAT
GCCAAGAAGGCGGAGGGCAGATGGGCAGAGCCTGCATATATAGACAACAAGGCTTATCCGTCGGCACGCTGCAACGGCGA
GGTGCTTATTGTCAAGGCACGCCGTATGGCAGACGGCAAGCGCACAAACGTGCTGCTCTACTCGGTGCCTATGAGCGGCA
AGCGCGAGAAGGTGGGCATCTATTACAAGGAGTTGGCATCGGCTGCCGATTATGCCTCGCCCGCTTGCTTCAAGTCGGGT
TGGAAGGTGTTCCGCATAAGCAATACCGATTCGGCATACTCTACAATGGAGCAGATGCGCAACGGCAAAATTGCCTTCTT
CTATGAGGAATCGGAACTGAAGGGTGGCTACGACATGGTGTTCGACAGCTACACCCTTTCTGAAATAACAAATGGCGAAT
ACCAGCACTCAAAGTAA
>igc_K01186_O2_CD2-0_GL0053458_1696769_unknown_Lipid_Metabolism
ATGAAAAGAAAATTTTCTCTGCTGTCAGCGATAATAGCTACAGCCTTATTTGCAGGCAACGCCTCGGCACAGACCGTGCT
GTTTGAGAGCGATTCAGTGAAGAACTGCTACCGCATTCCAGCCATTGTGAATGCCAAGGATGGCAGCGTGTTCGCCTATA
GCGACTATCGTCCGTGCCGCACGGACGTGGGTGGTGGCGTGATAGATGTAGTGGGCAAGCGCAGCACCGACAACGGCAAG
ACATGGAGTCAGGAGCATACGGTGATAAAAGGTGATGGTCCCAACCTGCCCTTTGACCTGGCTCACGGCGATGCTGCCGT
AGTGACCGACCGCAAGACAGGCGAGATGCTGATGATGTGCGCCTCGGGCGACGTGTGGTATTGGCAGTCGACTTTGGAGA
AACCCAACCGTGTGGGCCGCTACTACAGCAAGGACGGTATCAATTGGCAGGGCGAGGAGATAACGAAAGATATATACGGA
CTGATGAACGGTGCTGTGCACAAACTGTTCTTTACTTCGGGACGAATCTGCCAGAGCAAGAAGATAAAGGCAGGAAAATA
CTACCGCATCTACTCGGCATTGTGTTCGAACGTTGGCAATGTGGTGCTATACTCCGACGACTTCGGACGCAGCTGGTTGC
CATTAGGCGGTGCTGAGGCTCGCCCTACACCCTATGGCGATGAGGCTAAGGTGGAGGAGCTGCCCAACGGCGATGTGCTG
TTGTGCAGTCGCTCGCAGAGAGGTAAGGGCAGAATCTTCAACATCTTCAACTACAAGAACGCTAAGAAGGCTGAGGGTAA
GTGGCAGGAGCAGGCTCTGCTCGATGGCAACTACAAGGCTGCGATGTGCAACGGCGAGGTGCTGATGGTGAAGGCTGTGC
GCAAGAGCGACGGCAAGAAGACAAATGTGTTGCTATTCTCGGTACCTATGGATGACAAGCGCAACTATGTGGGCATCTAC
TATAAGGAGCTTGCCTCGCCGGCCGACTATGCCTCGCCAAAGTGCTTCACTTCGGGATGGAAGACGTTCAAGGTGAGCAA
TACAGATTCTGCATACTCTACGATGGAGCAGATGAGCAACGGACACATCGGATTCTTCTACGAGGAAAGCCATGTGAAGG
GTGGATACCAAATGGTGTTCTGCGACTATACGCTGGAGCAGATTACAGGAGGGGAATTCAAGTAA
>igc_K01186_O2_CD2-0_GL0055322_7165446_unknown_unknown
ATGCGCATCAGACTGCATGAAACATCCAAGCCCTTCAGGCTCATCCTGAACGAGCGATGGTTCAATCCCACCGACAGTGT
GGCTGCTGCCGAAGGACTGTATGTGGTCTCCATCAGCCGCAAGGATTTAGGTATAAAGGACAAACGCTGGCACGATGTGG
TGGTGAAATGGGAAGAGAACAAGCCCGCATCCGTGTGGGTGGATAAAAAGAAACGCCACACCATCAAATGCCAAAACCAT
ACCGAACACGGAGCATCCTACTTGCACCTTCTGGGCAGTCATACACCCGACAGCACAGGAGTGCTCATCGAGAGTGTGTA
TAGCAAGGCAAAATAA
>igc_K01186_O2_CD2-0_GL0055323_8092290_unknown_unknown
ATGCCAACTTCTCTCTTTCTCATAGAGCCAGTTGACATCCAGAAGAATCAGTTTGCGGCACAGGCTGTGTTGGCCTGCCG
AAACGACAACTTTGCCTGGGGCTGTTTCCACTGCCTGCACCTGATGCACACTCTTGTCCTCTCCTGGACGTGTCGAACCG
AAGTTGCAGGAGTTGCGCTCGTCATTGAGAAGCCTGCGAGCGGTAAGCGCATATTCATGTTTGCCGTCCTTGGTCGTGTT
GGTTAG
>igc_K01186_O2_CD2-0_GL0093746_1676772_unknown_Lipid_Metabolism
ATGAAAAGTAAAATGTCACTGTTGGCTGCTGTGTTTGCTGCCAATCTTTTCTCCTCCAATGCTTCAGCCCAGACCGTACT
GTTCGAGAGCGACTCTACCGAAACCTGCTACCGCATTCCTGCCATAGTAAACGCCAAGGACGGTAGCGTCTTTGCTTACA
GCGACTTCCGTCCGTGTCGTGCGGATGTGGGTGGTGGCGTCATCGACGTGGTGGCAAAGCGCAGTAAGGACAACGGCAAG
ACGTGGAGCGAGGAGCATACTGTCGTGAAAGGTGGCGGCACGAACGTGCCTTTCGATGTCGCTCATGGCGACGCCGCTGT
GGTGACCGACCGCAAGACGGGCGAGATGATGATGATGTGTGCTTCCGGAAACGTGTGGTATTGGGAGTCGACGCTTGAAA
ATCCCAACCGCGTGGGACGCTATTACAGCAAGGACGGCATAAACTGGGAGGGTGAGGAAATCACAGACCAGATATACAAG
CTCATGAACGGTGCCGTGCATAAGCTGTTCTTCACCTCGGGCAGAATCTGCCAGAGCAGCAAGGTGAAGGCTGGCAAGTA
TTATCGCATCTATTCGGCGTTGTGTACGAACGTGGGCAACGTGGTACTCTATTCGGACGACTTCGGTCGCAACTGGCAGC
CGCTCGGTGGGGCAGAGGCACGTCCTGCGCTCTACGGCGATGAGGCTAAGATTGTGGAACTGCCCAATGGCGACATTCTT
CTCTGCAGCCGTTATCAGCGTGGTGAGGGCAGAATATTCAACATCTTCAAGTATGACAATGCCAAGAAGGCTGAGGGCAA
GTGGCAGGAGTCGGTGATGTTGGACAAGCAGTATAAGGCGGCTATGTGTAATGGTGAGGTGCTGATGGTGAAGGCTGTGC
GCAAGTCGGACGGCAAGTCCACCAACGTCCTCCTCTTCTCCGTGCCGATGGACAGCAAGCGCAACTATGTTGGCATCTAC
TATAAGGAGCTGGCGTCTGCAACTGATTACGCTTCTCCCGCATGCTTCCAGTCGGGATGGAAGGCTTTCCGCGTGAGCAA
CACCGATTCTGCCTATTCCACAATGGAGCAGATGCGCAACAAGCACATCGCCTTCTTCTATGAGGAGTCAGAAATAAAGG
GTGGATACAACATGATGTTCCGTGATCTTACTCTCAGCGAGATAACAGGCGGAGAGTTTGAGGCGAAGTAA
>igc_K01186_O2_CD3-0-PT_GL0042772_8059136_unknown_unknown
ATGACATACAAAAAACTGCCAGGATTGACCTGGGACGGACAAATTTACGAAAATGAAGAAATGGGCACATACGAAGCGCT
TCTTCCAACAGGCGGATATCCGACTGCCCACGCGCCGGCAATGGCAGAACTGCCAAACGGCGATCTGCTCTGCTGCTGGT
TTGCAGGTACTTATGAGGGAAGCGCAGACATTCATATTATCTGCTCTCTTCTGCCAAGCGGAACCGATAAATGGCTTCCT
CCGGTTGAC
>igc_K01186_O2_CD3-0-PT_GL0157922_4678683_unknown_Metabolism
ACAGCGTTCCGCATTTCTGACGACGAGGGAAAAACATGGCGGATGGTCATGATGCCGAAGAGCAACGGCCATGTCCATGC
CAATGTGGTAGAGCTGGAGCCCGGGCATCTTGCCGCATTTATGCGCAATCGCGAGGCTTACCGCATTCATCGCAGCGAAT
CCTTCGACTGGGGAGAGACCTGGAGCGAGCCGGCGCCCACGCCGCTTCCCAATAATAACTCCAGCATCAGCGCCGTCAAG
CTGCAGAGCGGACGCATCGCCGTCGCCTATAATCCCACCTGCACGCCCGACCCGCAGCCGGGCAAAGCCGCATGGCCCGG
CCTGCGCTGTCCTGTAGCCGTGGCGCTGTCCGAAGACGGCGGCCTTACTTTCCCGATCATCCGCTGGATGGAACGCGGGG
AAGGTTTCATCGGGGACGAGAACAAGACCAATAATAAGCAATATGAATATCCCTATATCATGCAGAGCCGCGATGGTTCC
CTGCATCTGGCTTATGCCGCGCGCACCCGCCAGGGGATCAAATACGTTCGTTTCACCGAACAGGATGTGTTGGGCGAAAA
GCGCGAACGTGTCGGGCTGTACAATCCCACCGCTGCGCAGAGCCGCTAA
>igc_K01186_O2_CD3-0-PT_GL0170610_7459751_unknown_unknown
ATGTATTTCATCACCAGAAATTCATTTTATTCTCAATATCATATCAATCAAAAGGAGGAGAAAGAAATGGCATATCCCAA
GCTTCCCGGGCTGACCTGGGACGGAACGATCTACGAAAACGAGGAAATGGGCACTCTGGAAGCCCTGATTCCTAACGGCG
GCTATCCCACTGCCCATGCACCTGCCATGGTAGAACTGCCGAACGGCGATCTGCTGTGCTGCTGGTTTGCCGGCACCTAT
GAAGGCAGCGCGGACGTACACATTATTTGTTCGCTCCTGCCCAAGGATGCGCCCGCCTGGCTGCCT
>igc_K01186_O2_UC1-1_GL0062875_3527709_unknown_unknown
ATGTCGATAACAAAAATTCCCGACCGGAGAAGAATGATGAATACCAACGATTTTCTTGAAAAGATGAAATCGCTTTTAGA
CGGCGATCCCGACGCGAAAATTCAGTTCGACGATATTTACGAGCCGCGTAGCGTTGCCGTCGTTCCGGAGGACGCGTGGC
GTTCGCTTCTCGTGACGAGAGACGGTTACGTAAGATATTACGGCCGTTATTTTGACGGCAGAAAGGAAGAATACCCCGAA
TGTTACATAGAATCGCGCGATTGCGGCGTTTCGTGGCGCACGCGTTTCCCGAAGAATAAAACCGCGATCGGAGCTTCGGC
TTACGTTCCTTTTCTCGATAAATATTGCGCGATGCGTTCGTCAGAGGGTAAAGGCACGTTTTTCTATGCTGCCGATTCGC
CCGACGATACGCCGACCTGCGTCAAAGTTTGCGACGAGGAGTATCTCGATTTCCGCCTGCCGTTTACGCTGAAAAGCAGA
AACCGTATAATCGTTGTTACTCACGAGCGCCGTCCCGACGAACATCCGACCTGTTTTTACGCGGTGCTGTTTATTTCGGA
CGACGGAGGCAATACTTTCAGAAAAATCACGCTCGAAACCGCTCCTTATTACCCGCGCGCGTCCGAAAACGAAGGTGTTC
GTTGGCAGCAGAATAATCGCGAAAATTCGATAGAGGAACTGACCGACGGAACGCTTATGATGATGTCGCGCACCGCGACC
GATTATCATTACGTTACTTATTCGAAAGACGGCGGCGATACGTGGGATAAAATT
>igc_K01186_O2_UC1-1_GL0082631_769437_unknown_Lipid_Metabolism
ATGAGAAAATTATTTGTTCTTTTAGTTGGATTTATGTCTGTCGCTGGATTAAAGGCTACAGATACTGTTTATATAAAAGC
ACCTCAGGTGCCGGTCTTGATAGAACGGCATGATAATGTTTTGTTCTACATGCGTCTTGACGCACGAGAAAGTAAAGTGT
TAGATAATGTATCAGTAACCTTTGGAAAAAATGTACCTTTATCACAGATTAAATCTGTCAAGTTATATTATGGAGGAACA
GAGGCTTTTCAGGACAGAGGGAAAAAACGTTTTGCTCCTGTTGATTATATTTCCAGTCATACTCCGGGTAAAACATTGTC
AGCTAATCCTTCGTATGCTATTAAAAAGTCTGAAACTGCCCCAGAGGGAAATACCGTGTTGTTGACAGGCAATCAGAATT
TATTTCCAGGTACTAATTTTTTCTGGGTTAGTATCGAAATGAACCAGGATGCTTCATTACTGACAAAGGTAACGGCTCAG
ATTACTCGCGTGGAAGCTGAGGGTAAGTCGTTACCTGTTAAATGTGTATCTGCACCGGATGTTGTACGTCGAATGGGAGT
AGGAGTACGTCATGCAGGAGATGATGGAGCAGCAGCTTTTCGAATACCTGGATTAGTAACAACAAATAAAGGGACTCTGT
TGGGGGTATATGATGTTCGCTATAATAACAGTGTTGACTTGCAGGAGCATGTGGATGTGGGACTAAGTCGAAGTACTGAT
GGTGGAAAGACTTGGGAAAAAATGCGTTTGCCTTTAGCTTTCGGTGAATATGGTGGTCTTCCGTCTGCTCAAAACGGTGT
GGGAGATCCTTCTATTTTAGTTGATACTAAAACAAATACAGTTTGGATTGTTGCTGCATGGACACATGGTATGGGTAATC
AGCGGGCATGGTGGAGCTCGCAGCAGGGTATGGATTTAAATCATACGGCTCAGTTAGTTCTTGTAAAGAGTACAGATGAT
GGTAAGACTTGGTCGGAACCGATTAATATTACTGAACAGGTGAAGCGCCCGGAATGGTACTTCTTGCTTCAAGGACCGGG
TAGAGGAATAACAATGAGTGATGGTACCTTGGTCTTTCCTATTCAATATATAGGTAAGGACCGTATTCCTAATGCTGGAA
TCATGTATAGCAAAGATGGTGGAAAAACATGGACAATTCACAATCATGCTCGTACTAATACTACCGAAGCACAAGTAGTG
GAAGTGAGTCCTGGAACGCTGATGCTGAATATGAGAGATAATCGTGGTGGAAGTCGTGCTGTGTATACAACTTCTGATTT
GGGTATGACATGGAAAGAACACGAATCATCGCGTACGGCACTGCCAGAACCTGTTTGTATGGCAAGTCTTATCAGTGTGA
AAGCTGCTGATAATGTTCTGGGTAAGGATATCTTGGTTTTCTCTAATCCTAATACGACCAGCGCCCGTAAGGATATTACA
ATCAAAATAAGTCTTGATGGAGGAAATAGTTGGAGTCCGGAGCATCAGCTACTTTTGGATGAAGGAGAGAATTGGGGATA
TTCGTGCCTTACAATGATTGATAAGGAAACAATAGGTATTCTTTATGAAAGTAGTGCGGCACATATGACTTTCCAATGTG
TAAAATTGAAGGATATTGTGAAGTGA
>igc_K01186_O2_UC4-1_GL0150100_15831_unknown_Lipid_Metabolism
ATGAAGAAAAACATGAAAAAAATCCTGGCACTTTTGCTGACGGCCAGTATGACTTTGGGAATGACGTTTACAGCGTCAGC
AACTGAAGCAAATCAGCAAAACACAGAAGAACAGCAAGACACAGAATCAGTTGTTTCGGATGAGAGTGCAGAAAAACAGG
ATAGTGATAGTGGAGCTGCAGAGCAGGTTGTTTCGGAAGAGCCTACAGAGGATAGCGAAGCGAAAGCTGCAGTAACCGCT
TCAACTATGGGAAGTAAACCGGCTGATGGAACAACAAAAAATCAGCCATTTGAAGCAGGAACAGGTGGAAGTCAGAAATT
TAGAATTCCAGCGATGGTAACACTATCTGACGGTACAATTGTGGCAGCAACAGATGCACGTTGGGATACAACAACAGATG
GATATGGATTGGATACAATCGTTTCCAGATCAACAGATGGTGGCGCAACATGGAATTATACATTTGCAAACTATCTTGGA
GACAATGGAAATGTTTCGAATTCTAATTCCACAGCATTTATAGATCCGGCATTGACTGTAACTGCAGATGATACAATTTA
TATGTTGGTAGATTTGTATCCGGCTGGTGGAGTTATTTCTAGTATTAGCCAAGGAACGGGATATAACAGTGCTGGAAAAT
TGATGTTAAGCACTGGTGGTAGTAGGTATGGATATTATCTGGATAATGGCAAGATTTACAGTAATGATGGTACAGAAGTC
AGCGGCTTACAGGTAGATGCTTACTTTAATCTTACGGGAAGATACCAGAATAAAACATATAATACGAATCTGTTTTTTTA
TGATTCACCATTTAAGGTGTTGAAGACAAGTTATCTGTATCTTACTAAGAGTACTGATGGTGGAGCAACATGGTCTGCAC
CAACTATGCTGAACTCACAGGTTAAGAATCCTTCAGATAAGTTTTATGGTGTGGGTCCTGGACGCGGTTTGACCACAAGA
CTTGATAATGGAACTGAAAGAATTATCTTCCCATGTTATACGAATACAGATGGAAGAGATGGCAATACAAGTGTGATTTA
TTCTGATGACGGTGGAAAGACTTGGACACGTAGTAAGAAGATTCCTGAACAGACATCAGAGGCAACGTTGACAGAGGTCA
ATGGAAAAATCTACATGTTTACACGTCATGGTGGTTACTATGTATCTGAGGATCATGGAGCAACATGGGGATCTAGAAAG
AATGTTAGTGGAATTAGTTATACAACTTCTTGTCAGATGAATGTGATTACCTATTCGAAAAAAATTGATGGCAAGGATGC
AATTCTTTTATCAGCAGGAACTAATGGAAGAGCAAATGGAAAAATCTTTGTTGGATTAGTGCAGGGTGATGGAAGCATTA
ACTGGGAATATAACTATCCGGTCAATAATGGTGAATATCAGTATTCTTGTATGTCTGAATTAAATGATGGTACAGTTGCG
TTGTTGTATGAAAACGGGAGCGCATCTGAAAAATTTGAGAAATATTCAATTGAGCAGATTGCCAATGGCGCAAAAATTGC
ACATGCGCATGTAGCTACCTCAGAAGGAACTTCCGTTACAGCAACTATTTCAACAGAAAATGCCAGTGATACTTTCGAAT
TTTCAAAGTGTGAGAAGAAGGCAGAAGCAACAACTGTTGAAGGATATAATTGTTCAGTTACTTATGATGTAGAACTTTTA
TTAAATGGAGAGAATTATACAGGTTCTGCTGAACTTACGGTGCCGTATGATGAGAGTGTATTTAATGGATGTACGAAATT
CATTGGTTATGTTGCAAAAAGTGCTTCTGGCAAAGCACAGACATTCCCTGTAACAGTGAAGAATGGAAAATTTGTTGGAA
CATGTCCGCACTTTTCAGAGGTAACAATTGCAGGATATAAAGATGATATTCCGGAGGGTGTAGATCACGTTGAAGATGTT
AGCCTTGGAGTGAACGGAACAACTTCATATACACAAGAGGGAGACTATAGCGGAGATTATTCAAATGATATTGTAGATGT
TAAAGCTGAAGTGAGTGATAAAGAGGTATCACCGTATTATACAGCGGCAACTTTAAAGGCTGGAACATTCTACGCTTCAT
CAAAAGCGAAGGATACTAGCCCGGCAACACAGATTACACTTGAAGATGCCGGAAGTGGACAGTATTATGTGAAGAATGCA
AATGGTGAGTATATTTATCCATCGGCTAATTATACAAACATTGTAATTGCCGGATGGTGGAATTATAGCTTAGGCGAAGG
AAGACAGGCTGTTAATGTAAAAGCGCAAAGTGATGGTAGTATAATTATAGCTAGAGAATGTACCAGCGGTAGACATACAA
CAACAGCATATTTGAAGTTAAATAATAGTAGTTTTGAATGTAGGGAAAACAGCAGTAACATATATATTTATAATCAGGTT
ACACCTGTACCAGAGAAACAGACAACAATAACTTTTACTGGAAAGCAGGTAGGAACTACATCTGTTATAATTGGAACGAC
AATGTATAGAATTACCGTATTGGAACGAGGCGGAAATGATACAGCTTCTGTAAAAGTTGGTAGTTCAGTAAATATTTCCA
TACCGGATACTATTGGAACAGATGAAACGGTTACATGGTCATCTTCTGATTATGCAAAAGCAGGAGTTTACAGTGCTGAT
GGGAAAAATGCTACTTTAATCGGACGTAAGACGGGAACTACGGTAGTAACTGCAACTGTAAAAAATAATGAAGGAAATGT
AGCAGCTAAATATGTCTGGAACGTAACCGTTACAGACGGAAGTGCAGCAAATGCAGGTGAGTATACAGTTACCTATACTA
TAGATAATACTATTTATAACGGTAAATTATATTATTCTGTAGATGGTAGCGGATTAGTAGAGGTACCGGTTGCTTCTCAG
ACAACGGATGCAGATGGCAACACAATTTATACATATGATACCATTAGCGTTGAGCAGAAAAATGTAGCATATTCCCAGAT
GCAAATTTTTGTAAAACCGGACGATGGATATGCGGTATCTACAGTATCGGCAACAAAGGGAGATACATATTCACAGTTCT
ATGGTATTGATAAAGAAAATTTAAAGGTTATATATTCAGATGAGCATCAAGGTGGAAGAATAGAAGATTGCCTTACAGCA
GAACAAGAAAAGGCTTTACTGGCAGAGGCTGTTGAAAAAGGCTGTGATGCAGTATTTTGGTATTCGCGTGGATCAGAAGG
AAGTCACTTGACAGAAAATAGAGAGGCAACAATCACACATGAAATTCATTGTGATAAATTACCGACTGTTACAAAGGAAA
TAGAATATCTTAAGCAGGGAAATGACTATAAGAAGTATACAGAAGGTATGACGGCAAATGCAGGCGATACTGTGGTATTT
AAGATTGTCGTATCGACATATAAAGAAACTGCGGATATTGATTATTCAAAGGCTTCATTGAAAGACATTATGCCAAATGT
TGCAGGAACTGTAAAACTCTATTCAGGTGTTGGCGAGAGTGCAACAGAATTAAGTAATCCATATAATATAACAAATGAAA
TTAATCATGCACGTACAGAAAAAGCAGGGAATTATAATGCAGAAGATTATACTTATTATGCGGTATATGAATTGCAAGAT
GAGGATTTGGAGCAATTGATTACTAATAATGTGGAATTGTCTTATGCTTACAGTTCGCCGTATAGTTCAGGTACATACGG
AGGAACAGCCAAGGCTAATGCACAGTTTTTCGCTACAGCTTTTGAAGGAATTAATGATATTGTAGTGGATTATGGTTCAC
CTGTAACAACAGAAAGAACAAAGGCCTGGGGAACTGGTAAGTTTTCTATAACTGGAGCAGCAAATCATGGTGTTGTAACA
GTAGATGGTGATAATACAACAGGAATTCAGGTAACTTATACACCAACAGAAGTTCTTACAGAGGCTGATACAGTAACATT
GACAAATTCAAAAGGCGGCGTATACAAATTCAAAGTATATCCTGCAACGACTGTATATTATGAAGAAGGATTTGGAATAT
ATACAAATCAGCAAAATGGTGGTTCTAATAAGGGAACAAATGCACAGACAGTATCTTCAGTTGGTTCTAAGGAATATTAT
GGATATGATTCATCATATGACAATAATACACAGGATTCTGATAATAGTGTAGTTAAACTTGCTGCAAATGGAAAAGGTGA
ATTTAGCTTTAAAGGAACCGGAGTTGAATTATATGCAAGATCAACACCTGATAGCGGAAAGATAATGGCTTATCTGTATA
AAGGAACTACGCTGAAAAAACTGTATACGATAAATACAAAACAGGCTGTCGGAACATCAGGTTTAACAGGTATGCAGAAT
AAAACCGCATATAGTGCACCTGTTTTAAGTATTACAGGACTGGATGCGGGAGAGTATACCATTAAATTTGAAGTTGTAAA
GACAACGAATGATGATGGAACAAAAGTGATTAAGCCGGTATATATTGACGGATACAGAGTATATAGTGATACTACTTATA
ATGAACAATATAGTCAGGATGACGAAGCTAACCCAACATTCACAGAGTTGAGAAATAGCGTTTTGGCAGCGTTAGATGTA
GATACAACAAAGGGTACATATGCAAATCAAATTGCTCAAGGTATAGCATCTCAGGTTTATGACAAAACAACAGGAACAGG
TGCAGTTATTGTTAATAATAACAAAGAGGTAGCGGGAACAGCTCAGGATCTGTTGAATAATGGACCGAAAAATGAGATTT
ATTTGAATCCAAATCAGGCAGTAGTATTCCAGTTTGCAAGTGGTATTACGACAGCGCAGATTGGTCTTAAGGCATTACAG
GGAAATGCAGCACAATATACAATTTCGTATGAGGATGGAACTTCAGAAGATAAAACTTTAAATTCAAGTACAGACATGTT
CTATAAGCTTGATGCTAAAAAGGGTACGATTACAATTACAAATAAAACAGGTTCAGGAGTTTTAGCAATTACGAAGATAA
AGACATTCGGAGAGATTTCAAGTAATGCGATGTTTGCTGAGTTGAGCGCAGATGATTTCATGCCTGCATTGTTATCTCTT
GGCTATGAGATAGAGAAACCAATGGCTGACGCTACCGCCAACCTCAACCTGGTAGACTACACAGGCAAGACGATCGCATC
TACATCCCTTACAGCTAACGGCGAGCAGGGCACAGATGCAACATTTACAGCTGATCAGATCAAGTCAGCAGTGACATCAG
CACTTCCGGAAGGATATGCAGTTGTGGATGCTTCCAAGATTGCAGACCAGACAGTGAAGTATGGTGAGAACGCAGATGTG
AATGTACAGATCGGTAAGGTTGCAACACTGAAAGTAACTTACAAGAAGTTATTCGGTAAGACAGTTGGAACGGCAACACT
GACAGGTGTTCAGACTTCAGCCGGAAGCAAGTATTCATTCAGTGCTTCTGAGATCAAGAAAGCAGTTCCGAGTGGATACT
GGACAATCAAGCTTTGGGGAACCAAGGTGAAATATGGAACTACAGGTACTCTGACGGTTAACGTATTTTAA
>igc_K01186_O2_UC4-1_GL0199975_7831597_Faecalibacterium_unknown
GTCACCTTCAGCGCCGTGCAGAAGGGCGAGGCTACCATCATCCGCTGGATGGAGCGCGGCGAGGGCTACATGGGCGATGA
GAACAAGACCAACAACAAGCAGTACGAGTACCCCTACCTGATGCAGGGACGGGACGGGATGCTGCATCTGGCCTACGCTG
CCCGCACCCGGCAGGGCATCAAGTACGTCCGCTTCTCGGAGCAGGACGTGCTGGGCGCAAAGCGGGAAACCGTGGGTCTG
TATAACCCCACCGCAGCTCAGAGCCGCTGA
>igc_K01186_O2_UC8-0_GL0025877_766303_unknown_Lipid_Metabolism
ATGAAAACCATCTTACTACTTGCCGCAGGACTTGTTTCCTCACTGGCCGCACAAGCCGCGGATACGCTGTTCGTCAAAGA
GCCACAGATACCAGTCCTGATTGAACGGAAAGACAATGTCCTGTTCTATATGCGGATGGACGCGCAAGAGACCCAGAAAC
TGGACCACATTACACTTGAATTCGGTCCCAATGTACCGTTGTCACAAATCCAGTCGGTAAAACTATACTACGGAGGCACA
GATGCCCGGCAGGACCGGGAAAAAGAGCGTTTCTTCCCCGTAGAATACATCACTAACTTCACTCCCGGAAAGACCATGGC
CGCCAATCCTTCGTATTCGGTAAAGAAGTCGGAAAGCGAGGCCCTTCAAAGAAAGATTACTCTTTCAGGCAACCAGACCT
TGTTCCCGGGATACAACTTCTTCTGGGTGAGTCTGGAGATGAAGCCTTCGGCCGATTTACAGACCAAGGTAACCGCACGG
ATTACCGAGGCGCAGGCAGACGGAAAGGCTACCCCGATCAAGATGACCACTCCCGAACAGGGCCTGGAACACCGTATGGG
TATCGGTGTGCGTCATGCCGGTGACGACGGTTCTGCAGCCTTCCGTATCCCCGGACTGGTCACTACCAATAAAGGAACCT
TGCTCGGAGTCTATGACGTACGGTATAACAACAGCGTAGACCTGCAGGAACACGTGGATATCGGCCTGAGCCGAAGCACC
GACGGAGGAAGAACCTGGGAAAAGATGCGGATTCCAATGTCTTTCAAGGAGTTCGGCGGACTGCCGGCTGCACAGAACGG
TGTGGGTGACCCGTCAATTCTGGTGGACACCAAAACGAATACCGTATGGATTGTAGCCGCATGGACGCACGGAATGGGTA
ACCAGCGCGCCTGGTGGAGCTCACATCCGGGTATGGACCTTCACCAGACGGCCCAGCTGGTAATGTGCAAAAGTACCGAC
GACGGAAAGACCTGGTCGGAACCCATCAACATTACCGAACAGGTGAAACTGCCGGAATGGTATTTCCTGCTGCAAGGCCC
GGGAAGAGGCATCACCATGGAAGACGGTACCCTGGTCTTCCCTATTCAGTTCATCGACAAAGAACGTATTCCGAATGCCG
GTATCATGTACAGCAAAGACAGGGGAAAGACCTGGAAACTGCATAACGAAGCCAGAAGCAATACTACCGAAGCACAGGTA
GTGGAGGTCGAGCCGGGCGTCCTGATGCTCAACATGAGAGACAACCGTGGAGGCAGCCGTGCCGTGTGCACAACTACCGA
CCTGGGAAAGACATGGAAAGAACATGAATCGTCACGCAAGGCACTGATTGAACCGGTCTGCATGGCCAGCCTCATCAGCG
TAAAGGCCAAGGACAATGTACTGGGCAAAGACCTGCTGATTTTCTCCAACCCCAACTCTACCAAGGAAAGAAAGGACATT
ACCATCAAAATCAGTCTGGACGGAGGAATAACGTGGCTGAAAGAACATCAGTTGCTGTTGGACGAAGGCTACGGCTGGGG
ATACACCTGCCTGACCATGATTGACAAGGAGCACATCGGTATCCTGTACGAGAGCAGTGCCGCACAGATGACGTTCCAAA
GCATCAAACTGACGGATCTGGTCAAGTAA
>igc_K01186_O2_UC9-1_GL0199426_4632530_unknown_Metabolism
CACGACGGCACGGCGTGGCTGCCCCCGGTGGATATTTCCAAAGACCCCACCCGCAGCGAGCAGAATCCCTCGCTGTTCTA
TGGCCCCGACAACGCCGTCTGGGCAATGTACACCGCCCAGCTTGACCGGCAGGCCGGCAAGGACAACATGCAGTACACCG
CCGTCGTCCGTTGCCAGAAATCTACCGACGGAGGCAAGACCTGGGGCGATTACACGACCGTCTTCCCCGAAGAGGGCACG
TTCTGCCGCCAGCCCATCCAGATTTTATCCAATGGCCGCTGGATTTTCGCCAACTGGCTTTGCACTGATTCTGTCGATGG
TCTGTCTGGCGACCCCACGGCGTTCCGTATTTCTGACGATGAGGGCAAGACCTGGAGAATGGTCATGATGCCCAAGAGCA
ACGGCCATGTCCACGCCAATGTTGTGGAGCTGGAACCGGGGCATCTGGTGGCATTCATGCGCAACCGTGAGGCCTGGCGT
ATCCACCGCAGCGAGTCGTTCGACTATGGCGATACCTGGACAGAACCCGCGCCCACGCCGCTGCCCAATAACAATTCGAG
CATCAGCGCGCTGAAATTGCAGAGCGGCCGCATCGCCATCGCCTACAACCCCACC
>igc_K01186_O2_UC9-1_GL0199561_7643640_Faecalibacterium_unknown
CTGCGCTGCCCGGTGGCCGTAGCCTTGTCCGAGGACGGCGGTGTGACCTTCCCGGTCATCCGTTGGATGGAGCGCGGCGA
GGGCTACATGGGCGACGAGAACAAGACCAACAATAAACAGTACGAGTACCCCTACCTGATGCAGAGCCGTGACGGTATGC
TGCATCTGGCCTACGCCGCCCGCACGCGGCAGGGCGTCAAGTACGTCCGCTTTAGGGAACAGGATGTCCTGGGTGCTAAG
CGCGAGACTGTGGGGCTGTACAACCCCACCGCCGCACAGGCACATTGA
>igc_K01186_O2_UC11-2_GL0039784_16938_Bifidobacterium_Lipid_Metabolism
ATGACCACAATATTCCGACGTGCCACGGCAAAAACGCTGATGCGCAAGCTCAGCGGGCTGCTGGTGGCCATCGCCATGCT
GGCAGTGCTGCCGGCTGGCACCATCAGCGCAAATGCGGCGGACGAAACACCCCAAGAATATCTGCAACTCACCCTGACCC
GCACCGACAGCAACGGCACCCCGGCCGAAGTCGGCGACAAGCTCACCTACAGTCTCGGCTACAAAAACGTTTCCGATACC
GGTTTCATTGTGTATCCCACGGCGTCGAACCTCAACAATGTCGCCACGCCGCAGTCGGCGCGCAACCCCAATCCCATGTG
CCGGTGGGGGAATCTCGCGGCGGGTGCTTCGGCTGCATGCACTTGGAGCGCGAGCAAGGAGTTCGCCTACCATGTGGTGA
CCGAAGACGATGTCGCAAACGGCTTCACGCCCACCGCGACCGTGTCGGCGACCACTCAGGACGGCACCAATGGCGTTCTG
CAAAGCGTCGACATCACCGGCGAGACGGTGCCGGCCGTCCCTGCGACCTCCGCACTGCGCGTCGCCATGCAGCGTACCGA
TACGCTCGGCGATAACGTGAAGATCGGCGACCGGCTGACCTTCAACTTCACCTACACCAACAAAACCGCGCAGAAGATTT
ATGCCTACCCGAGCGAGTCGAACATCGAACGCGTGGACGTGGTGTCCTATCCGAGAAACAGCTGCCGATCCGGAGTGGAG
GCCAACCGGACCGCATCATGTGGGTTCGCCTATCACGTCATCACCGCTGAGGACGTCGTGGCCCGCAGATACACGCCGAC
AGCCACATTCCGCGCCACATCGGATCGCGACGGCACGCAGGTGCTGCAAGATGACATGACGTTCACCACCGGCACGGTGA
CCGTCGCGGGGCCGGCCGACGACGCCGCGTCCACGCCGACGGAGCGCAAAGACGGCGAACCGCTCCTGCTGGCGACCAAC
AAGCAGATCGGCAACACCGATTACTACCGCATCCCCGCCATCGCGCAGGCACCCAACGGCTGGATTCTCGCCGCATGGGA
TTTGCGTCCGAAATCGGCGGCGGACGCGCCCAACCCGAACTCGATCGTGCAGCGCATCTCCAAGGACGGAGGCAAGTCAT
GGGAGACGCTGGCATACGTGGCGCAGGGACGCAGCGCCACCAACAAATACGGCTACTCCGACCCGTCCTATGTGGTCGAC
GAGGAAGCCGGCAAGATCTTCCTGTTCTGCGTGAAATCGTACGATCAGGGCTACTTTGGCTCCGTATTGGGTGTGGAAGA
TGCACGCAACGTGCTGCAGGCCGTCGTCATGGAATCCGACGACAACGGCTCAACATGGAGCGAGCCGCGCAACATCACCA
AAGACATCACCAAGGGTCACGAAGACGAGTGGAAGTCCCGTTTCGCATCCTCCGGCCATGGCATCCAGCTCAAGTACGGG
CAGTACAAGGGCCGTTTGATACAGCAATACGCTGTGCGCACCACGAGCAACACGAACATCGCGGTGTCCGTGTATTCCGA
CGACCATGGCAAGACTTGGAAGGCCGGCAACCCCGTGACCGAAGCGAACATGGACGAGAACAAGGTCGTGGAGCTGTCCG
ACGGTCGCGTGATGCTCAATTCCCGTCCGGGCGCGGCGGGATACCGTCGCGTTGCGATCTCGGAGGACGGCGGCGTGAAC
TATGGTCCGATCAAATCGGAGACCCAGCTGCCGGATCCGAACAACAACGCGCAGATCACGCGCGCGTTCCCGAACGCTCC
GGAAGGTTCGGCGAAGGCGAAGGTGCTGCTGTATTCGGCGCCGCGGGCGAGCAACGAGGGCCGTGCGAACGGTGTCGTGC
GTGTTTCATTCGATGACGGCACCACATGGTCGGCCGGCAAGCTGTTCAAGGAAGGCTCGATGGCCTACTCGGTCATCACC
GCACTGAACGACGCCGCCGGCGGTGGTTACGGTCTGCTGTACGAAGGCGAAAGCATCACCTACACGCGCGCGTCGATGGA
ATGGCTGGGATATCTCACCGCCACGGCGAGCGGCACCGCGACCGTCAAGGAAGGCGAGGGGACGCTGACCGCGCCGGTCA
CCGTCACCAACGACGGTCTGACCGACTACACGAACGTCACCGTGACCCCCACAGGTCTGCCGTCTGATTGGAGCGCCGAA
GCCGTGAACGTCGGCAATCTTGCCGCCGGTCAGAGCGCGACCGTGAACGTTCCGGTGACTGTGCCTGCGGCGGCTGTCAG
TGGTACCGTCGCGAAAGCGACGATGAAGATCACCGGCAAGTACGCGCAGTCCGAAGACACGCTGCACAGCTTCGCCGAAG
GCGAGTTGGCGGTGACCGTCACCGAACCGGATCCCGCAGCCAAGCGGCTCAAACTCACCATCGAACGTACCGATGACAAC
GGAGCCCCGGTCAAGGTCGGTGACACGCTGACCTACCGGATCACCTATGAGAACGTCGGCACGCAGTCATTCGCGGTCTA
TCCGCGCAAATCCAATCTGGACGGCGTGACGACCCCGCAGTCGGCGAGCAACCCCGCACCCGTATGCCGGTGGAGCAGGT
TGGATCCGGGAACGACCGGTGCATGCGTCAGTGGCAACGGCAAGCGGCTCGCCTACCACACGGTGACGGAAGCGGACGCG
ACAGCCGGCTCGTTCACGCCGAGTGCGACCATCGACGCCACCGCCGACACGAGCGGCGAGACGGTGCTCGAATCGGTGTC
CATCACCGGTGACCCCGTCACCGTGAGCCAGCCGGTCGAACTGCCGGCGGACATCGCCGCATGGAAGACCCGCAACGAGG
CGCTCGCCGACTGGCAGACGCTCTCCGAAAAGCTCGCAAAGACCGACCGCATCAACTGGCTGTTCACCGGCGACTCCATC
ACGCACGGTGTGCAGTTCACGCGTGGCTACCGCACCTATTCGGAACTGTTCGCGAACCATCTGGACACCGCGTCGGTGCG
TGGTGTATCCCGCGCCAACGATGTGGTCATGAACACCGGCATCTCCAGCGCGGACGCCAGTTGGCCGCTCAAGGACGGCG
CATTCGAGAAATGGGTGTCCGACAAGCACCCCGACGTCGTGTTCCTCACGTTCGGCATGAACGACGGGCGTACAGGCCAG
GCGTTCACCGTCGACCAGTACACCGCCAACCTGTCCACACTGATTGACAAGATCCGCGACCTCGGCGCCATCCCGGTGCT
GCAGACGCAGAACTACACGACCAACACGACGTTCAACGCCAACCTCGACACGTACTTTGACGCGGAACGTCGACTCGCGC
TCGACAAGAACGTGCTGTTGGTGGACTTCAACAAGCAGTGGCTGGAACTCGGCGGCGGCAACCGCGAATCCGGCACGTAT
ATGGGTGCCGGCAACGACATCCACCCCGGCGAGAACGGGCACATCGAATGGGTCAAGTTCACGCTGGGAGCGCTCAATAT
GATCGCCAACGACGACCCGCTCGCCCGGTGGAGCAGCTCCGACATGACACTGGACAAGCCGACCGTGACGGTGGACGCCG
ACGGCAACGGGCTGAAGGGCTCGGACGGGCTTGAACCCGCCCCGGCCGCGGCCAAGTCCGTGGGCAAGTTCCTCTCCGGC
GCACAGTACGTTGACCTGGGCGGCGATGTGGTGAGCGCTGTGGCCGGCAAGCGGGAGTCCAACGTGACCATCAGGTTCCG
TGCGTCGGCGACCGGACAGCCGCAGACGCTGTTCTCGCTGGGCGACTCCGACTCCGCGACCCGCGCGACCGTGCGCCTGA
GCGCGACCGGTCTGGTGCAGTTCCTCAACTCCGGCAACACCGGCGACTTCTACACGGTCGGCACGAACGACCTCGCGGAT
GGCGCATGGCATACGGTGTCCGTGAACTTCGTGGCGAACGGCTTCACGATCTATGTTGACGGAGCCGCGATGCGCGCGAT
CAGCGGCGGCGCGGGCACTCAGCTGAACGTGCCGGGCGCGATCACGGTGAACACGGCCACGGCCGGCGCGATCCGCGGGA
CCGACAGCGCCGGCGGTGCGCAGCAGCTCACCGGCATTGTCGATTACGTCGCCGCATGGAGCCGCACGCTGACCGATGCG
GAAGCCAAGCGAATCAGCGCCGAAACCAGTGCCGTGGCGGTGACGAAGGTCGATGCGGCGGTGAACGCGTTGCAGCCGAT
CATCTCCGATACTGGTGCTCGCAAAAATATCGTGTTCGTGGGTGGCGAGACCATCGAAGGTGGGTATACGGATCATCTGA
TTGCCAAGAACATCGTGCAGCTGCTCGACGAGCGCGTGCGCTGGGAATACGTCACCGGGCTGAGCGCCACGGACCGCGAA
CTGCAGCGTGCCAAGTTCTTCGTGGCGGCCGGGCAGGGCGGTCTAACTGCCAAGCAGATGGACGAGGACTACGCTGCGAT
GGTGGACGAGTATTCGCCGGACATCCTCTTCTTGGCTCCGGACCTGTATGACGCTGACGGGAATCTTGCGGAAAGCGACG
CCGCCGCGTTCGCCGGGCATATTCGCTCCGTGGCCGCCAAGGCGAAGGAGGCGGGCGCCAAGGTCGTGCTGGTGACGCCG
GTCACCGTGCGCGGCGGGGAAGACGAGTATGCCGGCGCTATGCGCACGGTGGCCAAGGAAGACGATTTGCCGCTCATCGA
CGCGCAGGCGTGGATCGGCAAGGTCGTCGCCGCTGACGCGAGCGTCAAGACCGCGTGGTTCAACAAGGCCGGCCAGCTCA
ACTACGCCGGGCATCTCGGTTACGCGCGATTCATGATGCGCTCGTTCGACCTGTACCCGAGCAACGTGTCAGGCAGCCGC
ATCGCGTCGCTGCCGTACGACACCGCCAATGTTACTTTGGTCGGAGCGAGTGAAAACGGTGGCGAGCTGCCGGTCGGGCG
CGTCGAGGGCACCGACAGGGCGCACATCGACACCATGCAGATCGGTGCGGCGGCTTCGCTGGTGGTCGCCGACAGCTACG
CCGTCTACGAGATCGGCGAGGACGGCGGGCGGACCCTGGTCGCGGACGGCCTCAAGCCCGCGGATGTGCTTGCGGATGGC
ATCGACGTGACCGTAAACGATACGGCGGCGCACCGGTATGAAGTGGTCGGTTCGGCGAACGTGCCGGAGGGCGCGGACGC
CGTGACCGTGACATATACGGCGACGCTGGCGGCTGTCGAGGAGCCGGAGCCCGGGCCGGATCCCGATCCCACTCCAGACC
CGAGCGAAAAGCCGGACGGTGACGGTACCGGTGACGGCACTGGTGCCGGTACCGGCGACGTGCAGAAGCCGACCCCGGAC
GCTGTGGCGAAAACCGGTGCGGATGTGTTCGGTCTTCTTGCCGCAGTGGCGGTGCTGCTCGCGGCAGGCGGTGTGACGCT
GTCGCTGCGCCGTCGCGCGAATCGGTAA
>igc_K01186_O2_UC12-0_GL0036477_1284638_unknown_Metabolism
ATGGAGATTTGTGGAATGAAAAGATTTTTGGCTTTAGCAATTGCGGCTCTGATGATTTTCTCCTGCGCGGCCTGCTCCTC
CGACGGAAACGGCGACACCACCGCAGCAGAAGGCACCACTGCGGCAGACACCGTTTCGGATGTCATTGCCGCGCCCGCAA
ACGATGACACGACCGCTCCGTCCGAGACGGCCGTCCCCGCGGAAAACGGCGGCAATACCGCCTCTCCCGCGCCCGCAGAC
AGAAACAATAACATAAACATAATCATTAAGCCTGCCGGCACGGCAAAGCCCTCAGCCGGCGGCAGTTCGACCGTTACGCC
CCCGAAAACGGACAATACACCCGTCGAGGTCGAAACCGACCCCAAGAAGATTATCGTCTCGGCAGAAAAAGAGTGGATAT
TCACCGAGAAAATTACGGATTCCTGCCACGCCTCCACCGTTCTGCCTCTTGATGACGGCTCAGTTATCGCAGCGTGGTTC
GGCGGCTCGTCCGAGCAGAAGAACGATGTTAAGATCTACACCTCAGTTCGTACCGAAGAGGACGGCTGGAGCGATCCCAT
CGTTGTTTCCGCAGCAGATAATGTTGCCCACTGGAACCCCGTTCTTTTCCAGAAGGAAGACGGCACTGTCGTTCTTTACT
TCAAAGTCGGCAAGACCACTGAGTATTGGCAGACCTACTATGTAACCTCAACCGACGGCAGAAGCTGGAGCACTCCCAGA
GAGCTTGTCCCCGGTGACAACAGCGGCGGCAGAGGTCCCGTCAAGAACAAGCCCATCAGACTTAAAGACGGCACTGTTCT
TGCACCCGCTTCGACCGAGATTGACGACAAATACAGATGCTTCGTTGATATCTCCAATGACGACGGCGAGACTTGGACCA
AGACAGCAGAAATCGATTCTAAATACTGCACATGGTTCAAGGTTCCGATGATTCAGCCCACCCTCTGGCAGTCCGCTGAC
GGCTCTGTCCATATGTTCACAAGAACAAAGGTCGGCAAAATTTATCGCAGCGATTCCTATGATAACGGCAAGACCTGGTG
CCGCGCTTATGCCACCAAGCTTCCCAACAACAACAGCGGTATCGACCTCGACACCGACGATCAGGGCAGAATCTTCCTGG
CTTATAACAACATTGGTATCCCCGGCATCCGTACTCCTCTTGTCCTCTCCGTTTCGACCGATGACGGCAAGACCTTCACA
AAGATAAAGACCTTCGAAAAGGGTCTCGCTGAGTATTCTTATCCCTCAGTTGTCGTCAAGGGTGACACCATCCACATCAC
CTACACCTACGAGAGAGACTACATCGCATACTGGCAGATAAAGATCAAATAA
>igc_K01186_O2_UC12-0_GL0048543_1523039_unknown_unknown
ATGGAAGAATTTATCGGCAAAAACTATAATATTCCGCAGTTAGACCTGAGCGAGCGCCCGGAGAACACGCCGGAGAAATA
CGCCTATCTCTATGAGCAGACCGTGGTAGACGACAGCGAGAGCTATTTAGGCCATCCCGATTCCGTCCTGCTTAAAAACG
GCGATATTCTTACTGTATATCCCCACGGCCACGGCAAGGGTGCCGTTCTCAATAAAATAAGCGCGGACGGCGGGCGCAGC
TACACAAAAAATATAGCCTCTCCGCCCGAGTCGTGGAAAAAATCGCTCGAGACACCGACTGTCTACCGCCTCGAATTTTC
GGACGGCACGCCGGATAAATTGATCCTCATTTCCGCCAACTCCAAGTGGCCCGGAATGGATACTCCCGGCGGCTTCAACT
GCTCCGTCTCATGCGACGAGGGCGAAACATGGAGCGAGTTTGAAACATTTTATTCGCGAGCCGACGGCTATGAGCTTATT
CCGATAGTCGCCATGGCGTCGCTGACAAGGCTCAAGGAGAGCGGCAAATTTGTCGATAAATGGATGGGCTTCTTCCACGA
CGGCGATTTCTATAACTACAAAACCATCCTCAGCTTCACCCCAGACGGGCGCGTGCAGTGGAGCGAGCCGGAAAAATATT
TCGCCGCCCACAGAGATATAGAACTGCGTTCGAATATGTGCGAGGTCGAAGTCATACGAAGCGACAGGGGAGAGGGCGAC
GAGCTCTGCCTCATCTCGCGCTCGAACACGAAGAAGGAAAATTCACTTATCTCGTTTTCACGCGATGAGGGCAAAACATG
GTCGGAACCCGTCCATGCCCCCGCGGCTCTCAACGGCGAGCGCCACAAGGCGGACTATCTGAAAGACGGCAGGCTGTTTA
TAACCTTTCGCTCGATAGAGCGCGACCCGGAAAAAGTGAAGCTCCATTCCGACAACGGCGACTGGTACAGCGAGGGCTGG
ATAGCGTGGATAGGCAGCTACGACGACCTGAAAAACGGCACCGAGGGCGACTATCGAATCAAGATTGCCCACACTTATCT
CGACGGTCAGACCGAGCCCGAGATCGAAGCGAATGCCGACACCGCCTATTGCGGCAATGTTGTGCTTCTCGACGGCACGG
CAGTCACCTCGTCCTACGGCCGCTTCGGCGAGAAAAACGCGGACGGCAGCGACAAGACATATATAATCTCCAAGCGTATC
AATCCGCGCGACACGGATGAGTTGGTGGGATTTTTGAAATAA
>igc_K01186_O2_UC12-1_GL0052103_2294855_Phascolarctobacterium_Metabolism
ATGCAAAAGGAATTGATTATGCGCTGTTTGCCGACGGCCTTCTGCCATGCTTCAACAGTATTGGCGCTGCCAGACGGCAG
CCTGCTGTGCTGTTGGTTCGGCGGTACGCATGAGGGCGAAAGCGACGTGGGTATCTACCTCAGCAGACGCACGGATACAG
GCTGGAGTGAGCCAAAGCTGCTGGTGAACGGGGCGGCGGCGAACTGGAATCCGGTGCTTTTTGCGGGCGCGGACGGAAGA
TTGCTGCTGTTTTACAAGCAGGGCCAGCAGATTGCCGATTGGCAGACATGGCTGCTGCAGTCGACGGATAATGGCGAAAC
CTGGAGCGGACCGCAGGAGCTGGTGCCCGGTGATGTGAGCGGCGGGCGCGGACCTGTTCGTAACAAGCCGTTGCGCTTGG
CGAGCGGACGTATTCTTGCCGGTGCTTCTACCGAACACGGTATCTGGAAGGCCTTTGCCGATATCAGTGATGATGATGGC
GCAAGCTGGCATAAATCCTCTTCAGTGCAGATTGAGGGCCTGCAGTATCAGGCAGGCGAAAAGACTGCCGACAGTAATAT
TGCTGTAAGCCAGCAGTCCTTTTACGGACGCGGCGTAATTCAGCCGAGCCTATGGCAGAGTGCGGACGGCAGCGTGCATA
TGCTGCTGCGCAGCAGCGAGGGCTTTGTCTATCGCAGCGATTCTGCGGATGACGGCGAAACCTGGTGCAGTGCCTACGCT
TTGAGCCTGCCGAACAATAACAGCGGTCTGGATTTAGTGCGGACTGCTGCAGGTGTGCTTTACCTGGTGTGCAATCCGGT
GGCTGCCAACTGGGGGCTGCGTTCTCCCTTAAGCCTATTCAAATCAACAGATGACGGCGCGAGCTGGCAAAAGCTGTTTG
ACCTGGAAACAGAGCCTGCGGAATTTTCCTATCCGGCGATTATTGCCGACGGTGAGGACCTTGTACTTACCTATACCTAT
AAGCGTTGTAATATTGCTTGTGTAAAATTGAGCGCGGATGAACTTGTTACCCTTTAA
>igc_K01186_O2_UC13-1_GL0066380_2624746_unknown_Metabolism
ATGGAGTATAAAGAGAGAACACAAATGAAAATTATTGCAAATGAGTTTGTTCTGCCATTCACCGAGGGATGGCAAAGCCA
CGCCAGCCATTTTCTGGTGCTTGGGGAAGGAAAAATATTCTGCGTTTATTTCTATGGCAGCAAGGAGGGAAACGGCGATA
TCCGTATTTACGGCTCTTTCCGCACCTCTGACTGCAAATGGAGCACACCGATCCCGCTTTCCGAGGATGACGGGATCCCG
CACTGGAATCCGGTTCTGTTTCGCCGCAAGGATGGCGCAGTGGTGCTTTATTACAAGGTGGGAAAGACCATTGCCGATTG
GATCACAAAATGCAGAATCTCCTATGACGATTGTGTGACCTGGAGCGCCCCCTTTGAAATGATTCCAGGGGACAGAAGCG
GCGGCAGAGGTCCGGTGAGAAACAAGGCGATCTATCTTTCCGACGGTTCCATCCTTGCTCCCGGTTCTACCGAGCGCGGG
GAATGGAAATGTTTTTTCGACCGTTCCACGGACGAAGGGAAAACCTGGGAGCGCTCTCCCGATCTCTGCATTCCTGCTCA
GAGGCTTGCCGTTTATGAGAGCGCAGCAGAAAAAGGGATCATTCAGCCTACCGTTTGGGAGAGCCCGACCGGAATTCACG
CGTTGATGCGCTCCACTGAGGGGACTATCTACCGTACCGATTCCATGGATGCAATCCACTGGGCACAGCCGTATCCCATT
GATATGCCCAATAACAACAGCGGCATTGACGTGGTGAAGCTCCCGGACGGTCGGTTGCTTCTGGCTTGCAATCCCATAGC
TGAAAATTGGGGGAGCAGAACCCCGATTTCACTGTATGTTTCCCATGACGATGGGTATACCTTTGCACTTTTGACGCATC
TTACCACCATGCGCGGAAAATATGCTTATCCTGCTTTGCGTTATGAAAACGGGTTATTACAC
>igc_K01186_O2_UC13-1_GL0116345_1374184_unknown_unknown
AATCTAATATCATTTTTGGGGGATTCATGCTATAATGTGTTCAAAAGAGCTCCGTTCAATATTTTGAAGTGGAGCCGTAT
CGGATATTCAACTGGATCTGGCACCGTACAGCATTATTCGCACAACGTTTGCCATGATCCGTATCCGCAAAACACAAGGA
TTGTATTCAAACGACCAAAAGGAGATATGGTAATGAACAACCTTAAAAAAATTGGCAGAGAAGTTCTGTTCCTCAAAACA
GGTTCGGGCAATCCCAGAAACGGAGAAGGCTCGTTCATCCGTCTGAAGAATAACGACATTCTTTTTGTCTATACCGCATA
TGCCGGAGACGATTGGAATGATCATTGCACTGCTTCGCTGTATGGCTGTACTTCCTCGGATGAGGGCGAAAGCTGGACTC
AACCGTTTGTGGTATTGAAGCAGCCTGAGGATGCTATGAATTTGATGAGCGTTTCTTTGCTTCGGATGCAGAACGGCGAT
ATCGGATTATTTTATTTGAAAAAAATGCAGCACCACGGAGAAGTGGTGAGCGCGTATCTGCTCTCCCGTTCCAAGGATGA
AGGGAAAAACTGGTTGGAGCCGACCGTTTGCTTTGACGACAAAGATTATTATGTTATCAACAACGACCGTGTCATACGGT
TGCAGAGCGGCAAGCTGATGATCCCTGCGGCCTTGCATTCTATTTATGCTCCCAAAAACAAAAAGGGGCGTGTCCTTTCT
CCCGTGTATTTTATAACATCCGATGATGACGGAAAGACCTTTGCAAAGACGGGCGAACCGGTCTATACGCCATTTGAAAA
TATCAGCATCGGTTTGCAGGAGCCGGGGGTGTATCAGTTTGAGGACGGACGGATCTGGGCATGGTACCGCACCAATCTGG
GTTATCAGTATGAAACCTTTTCCGACGACGAAGGAGATACATGGTCACCCGTTCAACCCAATTTGCTGTTCAGCTCGCCG
CGGGCGCCTATGCAGGTCAAAAAGATCGGGAAGTATACCTTGGCAATTTTCAATCCGATTCCGGAACATCCCGCCAATCC
CGCACCGTTTGGAATGGATCGCACCCCGCTGATGCTGGCGGTCAGCGAGCAGGACGGAAAGGATCTCCGAAATGTACGGG
ATTTTCACCGCCTGTATCTGTTGGAGGATGATCCCAAAAACGCGTATTGCTATCCCGCTATTATTGAAACCGATACCGGG
TTCCTCGCGGCATACTATCATTCCAATAATACCCAGCAGTTCCTCAACTGTACCAAGATCATTAAAGTGGATTGGAACGA
GCTATCAGGCTCATAA
>igc_K01186_O2_UC13-2_GL0129546_17527_unknown_Lipid_Metabolism
GGAACATTAGTGGCAGCTGCTGATGCAAGATGGAATACAACCTATGATGGAGGCGGATTGGATACAATCGTATCTAGATC
ATCTGATAATGGTGGAAAATGGGAGTATACGTTTGCTAATTATCTTGGTGATAACGGAAATACATATGATGGTAGCAATT
CTACAGCATTTATCGATCCGTCATTAGTTGTAAAAGGTAATACAATTTATATGCTTTGTGATTTATATCCATATGGTGTT
GCGTTAAATGGAAAGTGGTATTCAAATACAGTGCCAGACCGATCGACAGGATTTGATAAAAATGGTCATTTACTTTTGAA
AAAAAATGGTGAAAATGGATATAATTATTATCTTGAAGGAGAACATATTAAAAAATCAGATGGAACAGTTGTTGAAGGCT
ATACTGTAGATGCATGTTTTAACATTTCTCAATCAGATGGAACAAGTAGTAATTTATTTTTTAAGGATGCAGCATTTCAG
GTTCAAAGAACAAGTTATTTATATTTGACAAAATCAGAGGATAATGGTAAGAGTTGGTCAGCACCAATGTTGATTCAAGC
AAAAACGGCAGCTGAATCAGCATATTTAGTTGCACCAGGAAGAGGTATTACAACTTCGGATGGAACGATTATATTCCCTT
GCTATAGTTATAATGGAAGTGCGGATTCACAGGTTTCAAGCTTTATTTATTCCAAAGATAATGGTGTAACCTGGACAAGA
AGTTCCGGTATTAAAAATACCTGGTCCAGTGAAAATGAACTGGTAGAACTGAGTGATGGAACCCTTCGGTGTTTCTTTAG
AAATGGGAATAGCCAGATATGTTATGCAGATTATTCGAACGGAATCTGGGGAGACTGTGTTCAAACCGGAATATCCAACA
GATCAGATTGCCAGATTAGTGCTTTAAAATATTCTCAAAAGATTAATGGAAAAGATGCAATTATAATTTCATGCCCAACA
GATACGTCTGCTCGAAAAGCAGGTAAGATTTTTGTGGCTCTTGTAAATGAAGATAAAACATTGGATTTTAATACGATTCA
GCCAACATCAGTAACAGATGGGGAATATCAATATTCCTGCCTTACAGAACTGAGAGATGGTTCTGTAGGATTGCTTTACG
AAAATGGTGCTGCAAGTATTGTATATGCGAACTTTGAAATGAAAAATCTGGTGAAAAATGCTCAGATTGGAGAAAAAGCT
TTTGGTTTTGTAGATGAGAATAATGCCGAAATTAGTACATTAGATTTTAAAGTTGGTGATACAGCGAGAATAATTTCATT
TAGTGGACTTTCAAGCACACAAAGTTTAGATGTAACATCAGATAATGTGGATGTTGCAACCGCGAGTGTAGATGGAAATA
ATGTTACTATCAGTCCGGTAGGAAAAGGAACAGCTATAATTACAGCAACTGTAAACGATGCTTCTCGCAGTGCAAACAGT
GATGTGCATTATCAATTAACAGTAAATGTATCAGAAAACGATGCTTCATATGCAGGTAATATTCAAAAAATAGACGGAAC
GACATCATATATTCTGGATAAAGATGGAATAGATAATGGTGCAGAATACTTGATTGTGGCTAGTGAAAATGCACTGCTTA
ATAAAAATGGAGAAACGTCTACTGATAAGCAGTCAGTAACAGTAGATGGAAATCAGGTGACTGGAATTACAGATGATCAG
TATTTAGTTTGGACGTTTAATAAATCAGGCAATGGTTACACGATAAAGAATACGAATGCGTATTTGAGTTTAAATGGTGA
TAAGGTTCTTGGAACGACAGAGCAAAAATGTACATTGGAAGAAGACAATGGTGGATATTATATTAGAGGATATAACCGAT
ATTTGAGATATGGTTTAGATGGTAAGTTTTATGCAACAAATAATGGCTTGTTTACGCCAAAGACAAAAGTGTCCTTATAT
AAGAAAACCACGACACCACCAACATGGAGTACAGATATCAGTAAACTGAATGAGCAGATTACAATTGCTGAATCAAAGTC
ACAGGATAAATACACAGAAGCTAGCTGGAATGCGTTGAGTGAAACTCTGAATACAGCAAAAGCAATAAAAACAAATACTT
ATGCAAGTGAGTCAGAAGCTCAGACAGCACAGAATCAAATTGATGATATTGCCCGGGAACTTGCAAAGAAAATAGAAGAA
CTTGAAGAAAAATCTGTAATAGAGGAAATAACTGTTTCTGTTGGTCAGATAAAAACGATAGAAAAAGCAGGTACTATTAC
AAAATCTCCAGATACTAATATTGCAACAATTGAACAGAATGGAAACAACCTCATTATTAGAGGAGTAGCGGTAGGAAAGA
CATCTGTTACGGTAGGAAATGTAACTTATAATATAACAGTAGTTCAGCGTGGCGGTAGTTATGACACTACAGTATCTGTA
GGTGGGTCTACTTCTGTTTCTATACCAGATGTGATAGATAAAGATGAGACTGTGGTATGGAGTTGTAATGATTATGAGAA
AGTGGGTATCTATAATTCTGAACAGAATAGTGTGACTATACTTGGACGTAATACGGGAACAACGACAGTAACAGCAACTG
TAAAAGATAAAGAAGAAAATGTAATAGCGACATATACATGGACGGTTGGTGTTACAGATGGAACGGCACCGAATGCAGGA
AGCTACCAAGCTACTTATAAAATGAATAATACAATCTATAATGGAAGGCTGTATTATTCTGTTGATGGTGGAAAATTAGT
TGAAGTTCCGATACATACGAAAACGAAAGATAACGATGGCAATACAGTGTATACTTACGATGAGATTAATGTAACTGTAC
AGAATGTTGCTTATTCTCAGATGGAATTATTTATTAAGCCAGATGAAGGCTACGCAGTAACAACGGTAAATGAAACGAGT
AACACTTCGCTTTCCCAGTTTTATAGCATAGACAAAGAGAAACTTTCAATTGCTTATGCACCTGATCATTCAGGCGGTAC
CTTGGAATCGAACCTTACAAGTGAACAGATAAAGGCAGTCCTTGCTGAGGCCGTAGCAAATGGTTGCGATGCAGTTTTCT
GGTATTCATGTGGAGGAAAGGGAGAAAAAGATAAATTAGAAAACAATGATTCTAAAAATGCGACGCACGTAATTCATTGT
GATAAATTGCCAACTGTTGAAAAAACAATAGAGTATCTTAAACACAGTGGAAAATATGAGTCTTATCAAAAAGGTATGAC
AGCGGTTGAAGGGGACCAAGTTGTATTTAAAATTAAAGTTACAACATATAAAGAAACGGCAAATATTACTTATACAAATG
CTGCATTAAAGGACATTATGAACGTGTCTGGTAATGTAGAGCTTTATTCAGGAATTGGCAAAGAAGCAAAGAAGCTATCT
AACCCATATAAAATAACGAAAATACTTGATAAAAGTCATAGCGAGACAGAAGAGAATGTTTACTATGCAGTTTACACATT
GGCAGATGATGATTTGGAACAAATAATTCGTAATGACGTGGAACTTTCATATGACTACCAATCACAATATAGTTCTGGAA
AATACGGGGGAACAGCTAAAGCAAACGCACAATTTATGGCAACACGGTTCCCGGGAATTAAAGATATAGTGGTAGACTTT
GGCTTACCGGTAAAAATTTCTGTTGCAAGTTGGGGAAAAGCAAGTAATAAAATCACTTGTACAGGAAAAGCGACATATGG
TGATGTTAAAGTAGAAGGTGACAGTACAACAGGATTGAACATTACATATACCCCTAAAACGGTACTTCAGGGAGTTGATA
CAGTTGTATTGACCAATAATAAAGGGGCTACGTATAGTTTTAAAGTATATCCAGCTACGTCTGTATACTATGAGGAAGGT
TTTGCAATAGAGGACGCTTCAAAAGGTGTAAACACGCAGACAATGACTCCTGTTGGAGAGAATAAATTATACGGTTATGA
TGATGCTTATGCAACCGAAAAAACTGACAGCAATAATTCCACAGCTACAGTAATTGATGGAAAGACAGAATTTACTTTTA
ATGGAACCGGCTGCGACATATATGCACGAACAACAAGTACATCAGGTGCGATGACTGTATGGTTATACGATGAAAATAAT
AAGCTTTTGAAATTGGGATATGTTGATACAAGTCAGGAATGGTTGGAGAATAGTGGTGAGTTAGGAAACTTCTATAATAC
TCCGGTGTTCAGTTATCAGGGACTTACAGCGGGAACATATAAAGTTGTTATGAAACCGGCAACAGGTACAGTTGAATTGG
ATGGATTCCGCGTATATGAAACAAAGGGATCAGAATATAGTGAGGTATATCAAAAAGATCAGGAAAATAATGCTGAAGTA
GTTAAAATCCGTGATGTTGCAATTGCAGGAGCTAAAATTAATCTTAATGAGATTCAGGATCGCTACAAATATGGACAGAA
GATTATCAGTGCTGTGTATAATGAATCAAATAACGGAAATGGCGCGATTATATTAACACCAGATAAGACTACAACGGACG
TTACTGCGGAAATGATAAACAATGGTCCAAAACATGAAATTTATCTTAAGAAACATGAAACTCTGGTTCTTAATTTAAAG
GGCAATGCTGCAAAAGTTGCGGTAGGAATGAGAAGTTTGAATGGTGGAGAGATTTCTTACATGATTAATGGTAAGACACC
AGAATCTCAGGTGGCTTCTAGTGTGGATTTGTATTACGATATGGCTACAAAGGTAACAAATGGAAATTTGGTAATACAGA
ATACAGGAGAGAATGTAATTGCTTTAACTAAGCTAAAAGTTACACAGTTTGCACCAGATACTTCAAGTGCGTCGCTTTTG
GATTCAATTACAACAGATGCAGATACAATTGCATTTGCATTAGATTGCATGATGGGAGTAGAAACACCAGATACAGCTGA
CGCTACCGCCAACCTCAACTTGGTAGACTACACAGGCAAGACGATCGCATCTACATCCCTTACAGCTAACGGTGAGCAGG
GCACAGATGCAACATTTACAGCTGATCAGATCAAGTCAGCGGTGACATCAGCACTTCCGGAAGGATATGCAGTTGTGGAT
GCTTCCAAGATTGCAGACCAGACAGTGAAGTATGGTGAGAGCGCAGATGTGAATGTACAGATCGGTAAGGTTGCAACACT
GAAAGTAACTTACAAGAAGTTATTTGGCAAGACGGTTGGAACAGCAACACTGACAGGTGTTCAGACTTCAGCCGGAAGCA
AGTATTCATTTAGTGCTTCTGAGATCAAGAAAGCAGTTCCGAGTGGATACTGGACAATCAAGCTTTGGGGAACCAAGGTG
AAATACGGAACTACAGGTACTCTGACAGTTAACGTATTTTAA
>igc_K01186_O2_UC15-0_GL0086122_1843357_unknown_Metabolism
ATGAAAAAAGAACAACTTGGCAAAATTATTTTGGATTTATCGCCAGATATGAAAAAAAACAATCCAAGAAACAGTGAGGG
AGCTTTTATGCAGCTTCCGGATGGTGAAATAATTTTTATCTACAGTAGATTTAAAGGCAATAGCAGTGCAGATCATGCGA
CTTCTGATCTGGCGATTTTACGTTCAACAGACGGCGGAGATACATTTGCGCATGAACAGACTGTCACCACCTGCGAAGGT
GAAGGTGGTGTAAATGTAATGTCTCTCTCTCTGGTAGAGATGAATAATGGAGACATTGGTTTGTTTTATCTCGTAAGGAC
AACCTATACTCTGCTTCAGATGTTTTTGAAGCGTTCCTCTGACGGCGGCCGTACATGGGGTGAAAGAGTACTATGTACAC
CATATGAAGGTTTCTTTGTAGTTAATAATGACCGGGTTACCAGACTTTCTAGTGGAAGAATTATTATTCCTGCTGCAAGA
CATGCAACAGGATGGCATGGCAGGCGAGGCAGCAGCAGCGAATACTTTGATAGTCGATCGGAAGTGATGTTTTTCTATTC
TGATGATGATGGATATACATGGAATCAGTCAGTAGATAAATGTTCTATACCATATCATTCATATAATAGTGCGGGATTAC
AGGAACCAGGTCTGATTGAATTGACTGATGGAGTTCTCTGGGCATGGGCAAGAACTGATTTGGGACGTCAGTATGAGATG
TTTTCCATGGATAACGGAGAACATTGGACGGCTTCACAACCTTCCCGATTTACATCGCCTAATAGTCCTCTTTCCATGAA
AAGAGATACTTTCGGAAGAATTTATGCCATTTGGAATCCGATACCTGAATATAATGGGAGGGAACAGCCCGGTTATTTTA
CCGGAGGCAGAACTCCTATTGTTATTGCAGCCAGTGATGACAATGGAAAGACTTTCTCAGAACCAGTGATTTTTGAGGAT
GATGAGTCATGCGGATATTGTTATTGTGCAATTTATTTTACAGGTGATAAAATGCTGCTTTCTTATTGTGCCGGAGGAGC
AGAGGAAAGCTCATGTCTGGCAAAAACAAGGTTAAGGGGTATTCAGATGGATAAGCTTAATGAACTGTTTTCTGCTGCTT
CTGGTACTAAGAATATGTAG
>igc_K01186_O2_UC15-0_GL0086127_1270073_unknown_Lipid_Metabolism
ATGGGATATTATAAGGAAACAAGGCCAAAGGACGGAATTAACTTGAACGGACAGCCTATTATAACAGAGAATGGGGGAAG
TAAAAACTTTCGTATTCCGTGTATTGTAACATTGAATGATGGAACTGTAGTTGCAGCTGCTGATGTAAGATGGGATTCGG
AAGCAGATGGAGGCGGCTTAGATATTATAGTTTCCCAATCAAAGGATATGGGAAAAACATGGAGTTATACATTTGCTGAT
TATTTAGGTGATAATGGAAATGTATATAATGAGGAGTCCTCTACACTGATGGATCCGGTTATTGCGGCGGATGGGAACAA
ATTATATTTGCTTGTAGATTTATTCGCAGGGGGATATTCATCAGTTCGAAAAAATCTGAAAGATGGAAATGGATTTACGG
AAAATGGCTGTCTGCGTGTAAGAGAAAGAGGTAGCAAAGACTATGATTGTTATTTAAAAGATGATAAGATTTTTAGACAT
GATGGTACGGAAGTGGAAAATTATCACGTAAATGGATGGTTTCATATGACGGAAAATGGTAATTATAGAGGGAACTTATT
CTATAAAGGTATGCCATATGAGATTTATCCAACAAGCTATCTTTGCCTGACTACATCTGAAGATGGAGGAAAGACATGGT
CTGCACCATTTTTGATTCCAGGTGTAAAAAAAGATAATGAGACGTTTTATGGAACTGGTCCTGGAAGAGGCCTTGTGACT
TCTGGTGGCACATTGATGTTTTGTTGCTATAACGACGTGTATGCAAGTGTGATTTTTTCAAAAGACCATGGAAAAACGTG
GAAACGTTTTGGGAAAATCCCGGGTACAGAAAGTCAGCCGCTAGAGTTAAAGGATGGAACAATCCGAATCTTTTTCAGAA
ATTTTCAGGATGCGGTTTGCTACGCTGATGTTTTGGAATCCAGCGGCACTTATGGGGTGACAAATATTGTCAATACAGGA
GTGCCTAATTGTTCTAATTGTATGATTTCTGCACTTGCCTATTCAAAGAAAATAGATGGAAAGGAAGCTGTCTTTGTATG
CTGCCCATCTGTTATCGGTACATGGACTGGTCGTTTTAACGGGAAGATATTTATATTTATGTTAGATGACAGGAACAATA
TGACATTGTCTTATAGCTATGCAGTTAACGGTTTGGAAAAGGATGAATTCTTTGCATATTCCTGCATGACAGAATTATCC
GACGGATCCATTGGCTTGTTATATGAAGACAGCTGTATTAATTATCAGGGAAAACCATACGGTGTTGGGTATTCCCGAGT
TGTATATAAAAAAATAGCAATAGAAGAAATTGTGCCGGGAGCCAAAATTGATTGTTGA
>igc_K01186_O2_UC15-1_GL0005883_348663_unknown_Lipid_Metabolism
ATGAATAGAAAATTAGTAGCATTATTTTTAAGTCTTGTTATGAGTATGTCTACAGCCACAGTTTATGCAGAACCTACAAA
TGAAGAGACGCTTCAAAAAGAAAACATTGAGAATGTACAAGAAGATAAAAATATACAAAATGGATTGGTATTTGAACAAA
ATAATATTGATATAGTGCAGGGACAAGGGTATGATGTTAGTTCTGAAGAAGGAGCAGAGTATGTGGAAGCCCTATCGGAG
GGAACAATTATTATTTCTTTCAAATCAACCAGTCAAAATCAATATCAGTCGTTAATCAGTATAGGAAACAATAGAACGGG
AAATCAAAATAGACATTTTCATCTGTATATAACTAATACAGGTGCAGTAGGAATGGAATTAAGAAATACGGATTCTGTAT
TTAAATATACCTTAAGTCGACCAGCAGCTTTGCGTTCTAAATATAAAAATGAGTATGTATCAAACACTGTTGCATTTAAA
GCTGATAGAGAAAATCATCAATATAAATTATTTGCAAATGGTGAGTTGCTTGCAACATTGGACAAAGAAGATTTTAAATT
TATAAGTGATATTACAGAAGTGAATAATGTAATGTTAGGAGGAACAAATAGACAAGGTACAGTAGCATATCCGTTTGGTG
GAACGATTAATAGTGCGCAGATATATCAGAGCGTATTGAGCGATGAAGAGTTAAAAGATATTACTGGCGTCACAACTTAT
GGTAAAAATATTTTTTATGAAGGAGATGCCACAAATTCAAGCTATTTTAGAATTCCAACCATGCTTACTTTAAAAAATGG
TCATGTTGTAACTTCTATTGATGTAAGATATGGAGGAACACATGATGCAAGAAGTAATATTGATATTGGATTTTCAAAAA
GTGTAGATGCAGGAGAAACTTGGAGTGAACCGACTATGCCAATGTGTTTTGACGACTATGCAGCTGAACAGATTGACTGG
CCAAGAGATTCAGTAGGAAAAAATGTCCAGATAAATGGAAGTGCAGCGTTTATCGATTCAATTCTTATGGAGGATCAGGA
GACAAATAGACTATTTTTATTTGCTGATGTAGACCCAGCTGGAATAGGATTTAATAACAGTAGTGCTGGTTCAGGATTTA
AAACAATTAATAATGAGAAATATGTTGCATTACGTTGGAGCGAAGATAATTCTAATACTTATAATTATTCTATTAGAGAT
GATGGAGTGATTTATGATGATACAACAAATCAGCCAACGGAATATTCAGTTGATGGTAATTATAATATCTTGAAAAATGG
AGAGTATTTAACCCAAAAACAGTATCAAGTAAGATTTGAGGGAACTACATTGATTGAAGAACATAATGATGTGGATGTTA
AACAAAATGTATTCTATAAAGATTCTGTTTTTAAAGTTAAACCTGTCAATTTTGTAGGAATGAAGTACAGTGATGACGAG
GGTGAAACATGGTCGGATATGACATTGTTAGGAAAGTTTAAAGGGGATAATGAAAGGGTTCCTCTTTTTGGTCCAGGCGT
TGGTGTACAGATAAAAAATGGCGAACATGCAGGCAGACTTATTTTAACAATGTATAATAGCAGGTCGGCAGAATTCGGAT
TTCTCTATAGTGATGACCATGGAGCAAACTGGGAATATTCGACTACAGATTTAGGTGGAAACGGAACATTTGCAGAAGCG
CAGATAGTAGAACTTCCAGATGGAACATTACAATCTTATATGAGAACAAGTGTAGGTAAGATAGGGGTTATAACCAGTAT
TGATGGAGGAACAACTTGGACAACTCAATCATATGTGGATGGAATGACAGCGGCATCATATGGAACACAGCTATCTGTAA
TACCGTATTCTGGATTAGTAGATGGAAAACCAGCTATTCTTTTATCGGCACCTATGGCAACAGATGGAAGAAGAAATGGT
AAGATATGGATAGGTTTAGTTAACGACACAGGAAAAGAAGGATATGATAAATACGATATTGAATGGAAATACTGCTATTC
TGTGGACGATGACAAATATGGATTTTCATACAGTTGTTTAGCAGAAATGCCAGATGGACAAGTTGGAATTTTTTATGAAA
AATATGATTCATGGTCAAGAGATGAATTGCATCTGAAAAATATTATGAAGTTTGAAAAATATACAATTGATGAGTTAAAA
CAGGAAGTTAAGTAA
>igc_K01186_O2_UC16-1_GL0047171_1218423_unknown_Lipid_Metabolism
ATGCACATAGGGGGAGGCAGCCATGGCTTAGAAAGAAACAATTTACCTAAAAAACGAAGAAAGATGAAGAAAATAGTTAC
TACGGTAGTGGTTGCGCTTGCTTCCACATTGGGCTGTGCGCAGACGACGCTATGGCAGACGGACACGGCGCGGCATGAGT
ATTATCGCATTCCGGCGATCGTGGCATACGACGAGCAGGTGATAGCTTTCTCGGACAACCGTTCGGGTGTGACGGACGCT
ACGAGTTGGGGCGACGTGGGGTCGGTAGGCAACATCAGCATAGAGGTGCGCCGGAGCAAGGACGGCGGGCGCACATGGGG
AGCCGCCGAATGCGCCGTGAGGGGCTTCGGCAGCGGCAACTTCGACCAGAGCCATGGCGACGCGGCTGTGGTGCGCGACC
GCGGGACGGGACGGATGCTGATAATGACCGGTTCGGGCGAAGTGGGCTACGGACGGTCGAGGGTGACGACGCCGGGCGAC
TACAGCGAGGCGCTGAAGGTGGGCCGCTACTATAGCGAGGACGACGGACACACATGGAGGGGCGGCGAGGTGACGCAGGA
GATATACGACATGTATCGCGGCCACGGCAACATATACCGCCTGTTCTTTACGAGCGGAAAGATCTGCCAGAGCAGACTCG
TGAAGCGCGGCGCATACTATCGTATCTATTCGGCGGTGGTGACGAACGAGGGAAGCCTCGTGGTTTTCTCGGACGACTTC
GGCGGCACGTGGAAGCCGTTAGGCGGCGCCGACGCGCGCCCGGCACCGGAGGGCGACGAGGCGAAGATAGAAGAGCTGCC
CGACGGACGCGTGCTGCTGAGCTGCAGGCGCGGCGGCAAGGAGGGGCGCTGCTTCAACATCTACACGTACGAGAACAAGA
AATATAACAGCGGAAGCTGGGCCACGCCGGTAGCGTCTGAAGCAGAAGAGGGCGGGACGGCAACTCTGAACAACAACACG
AACGGCGAGATACTGCTGGTGCCGGCAAAGGCAGTGGGCGGCAAGCGTGCGTATGTAGCCCTGCAGTCGGTGCCGCGCGG
CACGAAGGGCGACCATCCGTCGAACCTGGAGCGTCGCAGCCATGTGTCGATATACTGGAAGGCGTTCGGCGAGGCAGAAG
ACTGGAGGACTCCGGAGGACTGGGTGGACGGCTGGAAGCGCTATGAAGTGACGGACGGGAAGTCGGCATACTCGACGATG
GCAATAGGCGGCGACGGCACGATACGCTTCATATACGAAGACGAGGGTGTGCGCTTCCGCCTGGGCAGTCAGTGGACAGA
GATGTACAACATACTCTATAGGAATCTGACGCTACGGGAGATAACCGGGGGCGAGTATGAGTATAGCAAGCATAAGTAA
>igc_K01186_O2_UC16-1_GL0094900_62966_unknown_Lipid_Metabolism
ATGCTTAAACGACTTCTCTACATTGTTGCTTTGATGACAATTTCACATACAGTAGCAATAGCTCAGCAAGGACTAAATTA
TTGGTTCGACACTCCTACAACCCTACAGGGCCGAGCAACTTGGTATGGCGGAAAGCCTGATATTAAAAAGGAAGACAAGA
AGCCTATATCCGCTGGCGATGCCATTAATAATTCTGATGAAGAGTGGGAGCAAAAGTCACTACCCATAGGCAATGGTTCA
ATAGGTGCCAATGTAATGGGATCAGTGGCTGCCGAACGTCTGACATTAAACGAAAAGACGTTGTGGCGTGGCGGCCCTAA
TACCAGCAAGGGAGCACGTTATTATTGGGATGTAAACAAAGCATCGGCGCATATCATCACTGATATCAGAAAAGCCTTCA
TCGACAACGACCATAAACGCGCAGAACAGCTTACACGCAATAACTTTAATAGTGTGGTGCCCTATGAAACAGAAGCAGAG
GAACCTTTTCGTTTTGGAAGTTTCACTACAGCAGGAGAACTATATATTGAAACAGGATTAAGCGAGGTAAGAATGAAGAA
CTATCGACGTTCATTGTCATTAGACTCAGCTTTAGCAACCGTTTCCTTTGATAAAGATGGTATTCATTATCGACGCGATT
TTTTTGTTAGTTATCCTGCAAATGTGTTAGTAATGCGATTTTCTGCCTCGAAAAAAGGAAGACAAAACCTTGTACTATCA
TATGCAAAAACCCCTGTATCAGAAGGCACTATGCATACGAACGGTAACGATGCATTATTATGGAATGCACGTCTCGATAA
TAACAGTATGCAATATTGCATCTGCATGAAAGCTATTCCTAAAGGCGGTACTATCAACAATAAAAACGAAAAGATAACGG
TAACCGGAGCCGATGAGGTTGTATTCATCATCAGCGCCGATACCGACTATAAGCCCAACTACGACCCCGATTTTGACGAC
GCTACTGCATATGTGGGTGTTGACCCTATTAACACTACAAAATCGTGGATAGACTTAGCGACAAAGAAGGGCTACAAATC
GCTATACGAAGAGCATTATGCCGATTATTCGAGCCTCTTTAATCGTGTTAAATTGAACATCAACAATGCTTCAACGAATG
TCTTAGACATTCCTATTACGCAAAGATTAGCAAATTACAAAAAAGGCGATGCTCCCGACTTCTATCTTGAGCAACTTTAT
TATCAGTTTGGACGCTATCTACTTATTGCTTCATCGCGCCCTGGTAATATGCCTGCTAATCTTCAAGGTTTATGGCACAA
CAACGTAGATGGTCCGTGGCGCATAGATTATCACACGAACATCAATTTACAGATGAATTACTGGCCTGCATGTCAAACAA
ACCTCAGCGAATGTGAAAAACCGCTTTTCTCATTCATTCGCACCCTTATAAAGCCAGGAAAGGTTACTGCAAAATCTTAT
TTTGGGACACGCGGATGGACAACATCTGTTTCGGCAAACATTTTTGGATTTACTTCTCCACTATCAAGCGAAGACATGTC
GTGGAACTTCTCTCCATTTGCAGGGCCATGGCTCGCTACTCATCTCTGGAATTACTACGATTATACCCGTGATCGATTTT
TTTTAGAACACGAAGCATACGACATTATTAAGAACAGCGCCAACTTTGCTGCCGATTATTTATGGAAACGAGATGACGGC
ATCTATACTGCTGCACCATCAACATCGCCCGAACATGGTCCCATAGACGAGGGAGCCACCTTTGCGCATGCCGTAGTGCG
CGAAATACTATCAGATGCAATCGAAGCCAGCAAATTACTACGACGCGATACGAAAGACCGCCATGTATGGGAGCAAGCGC
TTAAACATCTTGCTCCGTACAAAATAGGACGATATGGCCAACTAATGGAATGGTCGAACGATATAGACGACCCCAATGAT
CAACACAGACACGTAAACCACTTATTTGGCTTACACCCTGGGCACACAATCTCCCCCATCACCACACCCGAGTTGGCTCA
CGCATCGCGCATAGTGCTAGAACACAGGGGCGATGGTGCTACTGGTTGGTCAATGGGATGGAAACTGAACCAATGGGCGC
GTCTACATGATGGTAACCATGCCTATAAGTTATACTCAAACTTACTAAAAAATGGAACATTGGACAACCTATGGGACACA
CACGCACCATTCCAAATTGATGGCAACTTCGGAGGTACAGCAGGTGTTACCGAAATGTTACTACAAAGTCATATGGGATT
CATTCATTTGCTACCTGCATTGCCTGATGCTTGGGCTGAAGGTAGCGTTGAAGGTTTGCGTGCGCGGGGCAACTTCACGG
TTAGCATTACATGGAACAATGGCGAGCTATCACAAGCAACTATCCATTCAGGATCAGGCGAACAATGTGTTGTGCGTTAT
AATAACAAGACACTGAGTTTCAAAACAAAGAAAGGACAAACTTATCGCGTGAGAGAAATAAACGGAAAACTCACAGTCAA
TACACCTACATACTCTTCAAAGCTGCTTTTTAATAAATATGCAGCACAATATCGTATACCCGCTATCGTACAATGTAAAT
CAGGTAAAATAATTGCCTTCGCCGATCATCGCTACCATGGTACAGATATTGGTTGGGGACACCATCTTGACATCGTAATA
AAAACGAGCTGCGATGGCGGAAACACATGGAGCCCCAACGAACAAATGGTGGCACGTGGAGGTAGCAATATCGCAACTGA
TTTTAACTGCGGGCATGGCGATGCTGCCACTGTTGTTGACCGTGAAACGGGTGAAATACTCATGATGTGTGCCTCAGGTG
GTATCTGCTATTGGGATTCTACTCGCGACTTACCTATCATGATGGGACGATATTATAGCATCGACGAAGGGCTAACATGG
CATTGTGAGGATGTCACAAAACACATCTATCAGCTTATGCCCGATGTTACTGGTGCCTTCTTTACCAGTGGACGTATTGC
ACAAAGTAGCCGCATAAAAGTAGGGACACACTATCGAATTTATTCAGCATTAGCCACTAAGCAAGGAAACCGCGTGTTGT
ATAGTGACAACCTTGGTAAAACGTGGAACGTACTTGGTAATTATTCAAATGCAGCACAGACAGCACCCAAAGGTGATGAA
GCAAAAATAGAAGAGTTGCCTAATGGAAACGTACTTATAAGTAGCCGAGTGAGCGGTGGACGATATTTCAATATTTTTAG
TTACGACAACCCTTCAAAGGCAACAGGACATTGGGGCGAAGCCTGTCTTTCTTCAGTCAAAACGAAAGGCATAGCGGCCA
GCGCAAATGCTTGCAATGGCGAACTACTATTGGTAAAAGCACATAAAAATGGCAGACCTACACACCTGCTGCTGCAAAGC
GTTCCACTAGGACCTGAACGTGCATATGTAGGCATCTTTTATAAAGAATTGAAGTCAGAATCTGATTATTCTATTCCACA
AAACATCGCAAACAATTGGGAGGGCTACTACAAACTAAGCGACACACTCTCAGCCTACTCTACCATGATACCAGACCAAG
ATGGCAATATATTATTCTTAATGGAAGAGAACGCGCTTCAAAACCATTATGACATCGTATTTAACAAACTTACATTGAGC
GAAATAACAAATCATACTTATCAATGA
>igc_K01186_O2_UC16-1_GL0114242_115973_unknown_Lipid_Metabolism
ATGAAAAGAAATCTACTAATCACAGCACTACTATGCAGCTCCGGCCTTTATGCTTCAGCCCATAGCAGTGCCCCGATCCC
TGCCCCCGCAGGCCAGACCGAGGCAGTTGCTGCCGACTACGAGTATACTGGCGAGATGAGCATCAACATGTCCACAGGGC
ATTTTACAGCGTTCAGTGCCAATAAATCTTACGCCTCAACCTGGCAAAACTACAAAGGTTGGTCAAACGTGCCAGTTGTC
CGCCTCATCAGTCTCAGCAGCCAAAAGGCTCAAAACAACATGGATGTGGCTGGCAGCAATGCAACAACCATTGTGGCCTA
TCGTGGTAGTATTGACAGCGAGTATGCCCTGGTTGTAGAGAAAGGCTACGTCATAACAGGCGTCAGTTTCGACTTTGCCA
TAGCCTCAGGCAGCAGTGCTGTTACGGTAACACCCATTGGCGGCACCGCCGTACAAAGTACAGCAGAAGGGCAACACGTC
GAGGTAAAAGGACTGAGTGCCGACACCGTAGTAGCTTTCAAACTCAGTGGCGAAAACAAAGCCATAGCTCTGACCAACCT
CAAGGTGACTTATGGCAAGGTAAAGCCAGCCTTTGCCTCGGGCAAACTGGCCATCAACACCTCAACAGGTACACTTAACG
CCAATAGTGGTTACTGCTCAGCCTGGACAAGTACACAGAAATCGCCGCAAATCAAGCTCGATTGCGGGGCAAGAAACATC
AGCGTGGCTGACTGCACCGACAGCATCATGCAGTGCTACCGTGGCAGCCAGTCAGACAGCAAATACACCCTCACCGCCCA
AAGTGGTTGGGTAATAACCGGCTACAGTTTCGACTTCACCGCAGCAGATCCTGCCAAAACCTGTGGCGTGACGGGCCCCG
ACGGTAAGAAACTCACCAGCAGCAGTGCGGTGCAACACATCAAGGCCACGGGCCTTTATGACAAATCGGTGGTAGCCTTT
GCCATGAACGATGCCAATCATGCCATCAATGTGTCAAACTTTGTAGTAACGTGGGAAACCGACTCGGCTGCCAACACCGA
ACTGCCAGGTTACACCGTGTTCGACAACAGCGGTGCGGTGCCCTACCGCATTCCCGCCATCGGCACCGCCGGCAATGGCG
ACCTCGTGGCAGTGGCCGACTACCGTTACAGCAAGGCCGACATAGGCAGCGGACGAGTAGACTTGCACCTGCGCATATCC
AAGGACAATGGCCAGAGCTGGGGCGAGATAATGATGCCCGACAATTTTAAGGGCGATGGGCAAATGACCACATGGCGACA
TGACAAGGCCGCTTATGGCGACCCATGTATTGTAGGCGACCGTGAAAGTTCGCGTATGATGATAGTATCGTGCTCAGGTT
TCCCCGGCTTCTTCAGCAAGGACGAAAAGCACCTTGGTTGGGCACGTTGGTATTCTGACGACAATGGCCAAACATGGACA
GGACCAGAATACATCGATATGAAATACATTTACGAGCCATTGGCTGCGGCAGGTACCCCCGTCAACGGTTTCTTTGTAGG
TTCGGGCAAGATACACCAGAGCCGCTATATCAAGAAAGACAAGTATTACCGTCTTTACTGCGTAGGTTCAACACAGGAGA
ATGGTGGTAACAAGAAGAACTGGGTGCTTTACTCCGACGACTTTGGCGAGAGCTGGGACTTCCTTGGTGGCCTCAAGCAC
GCCCCCATTGTCAACACAGCCGATGAGCCCAAGGCCGAGGAGCTGCCCGATGGCAGCGTATTGCTCTCAAGCCGCGATGT
AAATGGCCGCTATTACAACATATACACCTTCAGCGGCAACGATGGCATAAGCGGCAGCTGGGGCGAAAAGGCATTGTCAA
GTTCGGCCAATAATGGCTTGATAGCCAACAATGGCTGCAACGGCGAGGTGCAGGTAGTGCCAGTAGTACGCAAGGCCGAT
GGCGTGAAAACCTTCATAGCTCTGCAGTCGCTGCCCACCTCAGGGCGCAACTATGTGTCAATATTCTACAAGGACCTCAC
CGACAAGGACACCTATGCCAGTCCTGCCAACTTTGCCAAGAATTGGGACGGCCGCTTTGTTGTAAGCAACACCTCATCGG
CTTACAGCACTTGGAGCTGGCAAAAAGATAACGCTTTGGCCTTCATCTACGAAGAGGGTGGCGGCAATGGCGGTTACGAC
ATTGTGTACAAGCGCATTGACATACCCACGCTCACTGGTGGCAAGTACGACTTCGACGCAACCCGCACCTTCGAGCACCA
GCAAATAGACTGGACTTTGGCCAACCGCATAAAAAAGATGGGCGCCTTGATCGACTCTATCAAGCCAGCTGTCGAGGCCA
ACACCAAATACATTTTTGGCGATAAACTCATAACCGATGCCAGCCAGTTGGAGTGCAAGTTCGGCTACTCGGGTGGCACC
GCAGGCAAGGGCGACAACCAGCCCATCAGCAATTTGATTGACGGCAATGCCGACACCTATTTCCACACCGACTACAGCAA
GAAAAACTTGAAAAATGGCGTGCACTGGTTTGATGTGACAGCACCCGCCGAGGGCAAGTTTGCCAATACCATAGTCGTTA
ACGTTACAGAGCGTAAAGGTGCCCAAGCCGATTTTGTGAAAGAGTTTACCATCTCGGGTTTCAACAGCGAGGCAAAGAAC
GACTCTGTGTATATAGCAAAAGTCACAGTGCCCAATGCCGCTGCCGGCCAACAGTCAACTATGCAGTTCACCATTCCCGA
GGGAGCAAGCTACAAGTATCTGCGTTTCAATGTCACAGCCACGAGCAACAACCGCGGCTATTGGCACTTGGCAGAGTTCA
TGCTGAGCACCCCCGACAGCCTCGATGCCAACAGTCCCAATGTGTTGCACCCCGACGCCTACGCCACCATGAAGGACGCC
ATTGCTGCTGCCGAGGCCGCAAAGCAACAGGCCACCGACAATGACATTGCCGCGCTCGAGGAGGCCTATGACGCCTACCT
CCGTGCATTGCAGGGCACTGCTACCGGCATTATAGCCACTCCCGCTGTCAAGCCGGGCAAGGCTACCATCTATTACGACT
TGATGGGCCGCCGTGTGGCAAACCCCGTAAAGGGCGTGTTCATTACCAACACTGGCAAGCGCGTTATTAAGTAA
>igc_K01186_O2_UC16-1_GL0129539_75280_unknown_Lipid_Metabolism
ATGAAAAGAAACTACTTCAAAGGCTTGTTGGCCGCACTGCCCCTCTTGGGGCTGGGCACGTCACAGGCATGGGCAGACAA
GATTGTGACATCTACTGCCGAAAACCCATTGTGGTTCCGCATTCTTGCTGAGCGTGGTTCACGCTATCTGACAGACAACG
GAACCGGGCAAAAATACAATGGTGTTGCTAAATCCGACTCTCCCTCGGACAACACCTTGTGGCGTTTTGTCAACAATAAT
GATGGTACGGTAAGCATTATAAGCAAGGCTGGCAACTACATTGACCCCAATAAGCTCGAAGATTTGGGGATTTCAACAAA
TGACAAGGCTTTTGTTGCTGTTAGCACAGTACCTTCTGCTGGTTGGGTAGCAACTGAAATACAAAATAAAGCAGACTATT
ACATTGTAGCTTCGGGCAATGTTCAGTTGCATCAAAGTAATTTTGCAAATACTCCCATCATCACTTATGGTGGCGGTAAC
AATACGTCAGATGAAGGTTGTCGCTTCCAGTTTATTGATGTAACGCGTGCAGGCATAACTAACGAAAATAAAAAAGCTGC
TTATGATGAGTTGGCAAGTTATACGGTAGGTATAAATCCTGGCGATAAATCAGATGCTTCGCGTAAGGCTTTCTTAGATG
TTATATTGTCAGAAACTTCAACAGATGCAGAGGTTACTGCAGCTAAGGAGAAGTTCTTGAATGATATGGTTGAGGTGCAG
CCTGGAAAATCTTATTACATTGTTTCAGGTCCCTCAGCGGATTATTGCCAGGGCAAATACGTGTATTGCAACGAAAGCGG
AGGCTGGCCTTTGTGGGGCAACAAAGTGGTTTCGGCTGTTTATGGTTGGACATTTGTTGATGCTGGTGACGGAAAGTTCT
ACTTGCAAAATTACGGAACAAAAGAGTACATTGAGCCAACAGAGGAAGGCTATGGCAAAAACGGAACACGTACTTCAAAA
GAACCTAAGACAAAGTACATTGTGAAGTATTTGGGCCAAGGTGCTTTCAACATTATTCCTGAAGGCAAGAACCCATTGCA
TGCTCAAAAAGATGGTACTCGCTTGGTTACATGGGAAGGAGGCCTTAACACCGCTTCGGCTTGGCACTTGCAAGAGATTT
CTAAAGAAGAACTGAACTCAAAGGTTGGCTTTACTTCTGTGTCTGTTACACCTGGTACACAAACCTACGCAGCAGGCAAC
AAGGATCAAGTGCTGCTTAGCTTCACGGCCATGTTAAGTGGTTTTGTCGGAAACGTAGGAAATGCGAATGTCAAGTTGAA
TTTGAACGCGACTGATTTTAACGACCTGCAGAACATTAAGGTCTACAAGTCGAACAACGCGAACTTTGTGAGCAATGGCA
AGCGCGACGCTGTTGTAGTAGGCGAATTAGCTACACCTACTGCCAACGAGGTTACAATACCGTTTAATAGCGATTATAAT
GTGCCTTTTGGCGGATCACTCTATTATGTTACAGCGGACATCAAAGAGAGTGCAGCTGTTGGCAATGAGGTTGATGTTGA
AGTAGCAAGCATTACAAACGAAGACAATACCTTAACTGTCGACAACGGCAACCCCGAAGGCATTGCCCGCATCTACAAGG
TGCAGAGCGTACCCTTCATGCCCAACGACCTCAATGCGCCCTATTGGCGTATCCCCTCTATGGTAATACTCCACAATCAG
AAGGGCGCTAATGCCTCAAAGAACGGCCGCGTAGTAACCATGGCCGACAACCGCTTCAATCATGGTAGCGACTTGCCCAA
CCACATCGACGTATACGAGCGCCACTCTGACAACAATGGTAAAACATGGTCTGACCACAAGTGGGTAGTAGGCAATGCAA
CCGACGAAGCACTTGTAGCCGGCAAAGATGGATCGCACAAGGGTTTTGGCGATGTTACCATGGTCGAGACAGCCAGCGGC
AAAATCATCGCCTTGATGGTTGGTGGCCAGGGCTACTGGGATTCGAGTAATGAAGATGGCAACCGCATAGTGCCCGTTAT
CATCACCTCAACCGATGGTGGCGACACATGGTCACAGGCCCGCGCACTGACCGACGAACTTTACAAGGGCGTTTATGAGC
AGGGCCAGGTTCTCGGTTCGTTTGCAGGTTCTGGCCGCGGCATCTGCCTCCAGCGCCAAAAGGACGCCAAGCTCAATGGC
CGCGTCATGTTTGCCATGAGCCACCGCTTTGCTACAGGCGGCGTTCAAGAGTACATCATCTATTCTGACGATGAAGGCGA
AACCTGGAAGATGTCACCCAAGTCTGCTTACAGCGGCGGCGACGAGTCAAAACTCGTAGAGTTGGCCGATGGCACAGTGA
TGATTTCTGTACGCCAGAGCGGTAAGCGTGGCTTCAACACCTCAACCGATGGCGGTATGACATGGGGCACACAAACCACC
AATGCCGACATCAATGGTAATGCTTGCAACGCCGACATTCTTTACTACAACAACAAGGTATTGCTCCATTCATACATCAA
CAATGGCACTCGTAAGAACGTCACCGTAAAGGCATCATTCGACAATGGCAAGACATGGGGTCACCCCGTCGTAATATGCG
CTCCCAGCTCATGCTACTCTACGATGGACATCACCAAGGACGGCGACATTGCCATCTTCTACGAAGACAATGCCTGCACA
CAGGGCTATGCACTCAACTACGCTGTGTTCCCCATCGACTGGATTGTACCTGGTGGCGACCCTTCAGCAGAGGCTTTTCA
GGAAGCCTTGGCAAAGGCCAAGGCCGCTACCACAAACGAAGGATACACAGACGAAGCCACAGCCAAGGCAGGTCAGTACA
GCCAAGAGGCCATTGACAATGTAAAGTCTCTCATCGCTACCTACGAGGCATCTGTTACCGACTACGAAGCCGCTACAGCT
GCGCTCAATGCTGCCGTAGAGGCTATGGGCAAAACAGCTTGCACCGTTGACGGGTATTACAATGAGACTACTTTCACCAT
CTCGAGCCTTTCTACCATCTCAAGTCTCGAAGGTGCGGGTTACATCTCAGCCGATGCCAAAGCAAAGTCTGAGGCTGACA
ACACTGCCGAGTGGCAAATAGTACCCGCTACTGTGGCTGGTCAGGTGTATATCAAGCTAAAAGATGCTGACACATATATC
TTTCGCTCAGGAAATACATTGGCTGCAGGCGCAGCACCTCAGGCTTGGAAACTTGTCAAGAACGATGGGTTCTACAACTT
GATAGCAGTACACAAAGCAGAAAACTCTTATTTGGTTATCAACGTAGGAACTGGCGAATTCAACTGGTGGACATCTGCTG
CTGGTGACAACACCTGGAGCACCAAGTTTGTGCTCACAGCCAAAACAGTTGTAACAGGCATCAACAATGCTACCGTGGCA
AATGGCAGCGAAAAGGCCGTGCGCTATTACGACCTCCAGGGCCGCCGCGTGTTGAATCCCACCAAGGGACTCTTTATCAC
CAACACGGGCAAGAAGGTAATCAAGTAA
>igc_K01186_O2_UC17-0_GL0006344_1977407_Bacteroides_unknown
TTGATTATGAAAAATTTGATAGCCTTTATTTTTTCTGTACTTTTTATAGGAAGTACTAGTGCTCAAAAATGTAATATGCC
ATGGGTGGATTTGTCTTCCCATGTAGAAAAACAGATAGTTATAGCGGAGGGAACAGAAGCTATATATAATGGTCATCCTA
CAACTGTACTAATGGATGATGGAAAAACGATTTTATGTACCTGGTCTTTAGGTCATGGGGGGAAAGCTGCTTTTATTGCA
AAAAGTAATGACGGAGGACTTACTTGGCATACAGACAGGGCACCTGAGCATTGGAATGTAATGCGGAACTGTCCAAGTAT
TTATCTGTTGTCTGATAAACAAGGAAAAGAACGCTTATATGTATTTTGTCAGGAACCGCTGATGGGATACAGTTATAGTG
AGGATAACGGACAGACTTGGTCGGAGATACAGAGTCTGAAGAAGCCTTGTGTAATGGCTTTTTCTAGTATTGTGAAATTA
AGTAATAATGACTATTTAGGAGTTTATCACCGTGGCTGGAATGATCAGGATCGTGCACCTTTGACTTTATGGAGTGCTAT
TTCTCATGATGGTGGATTGAATTGGACTCCATCTGTAAAAATAGCAGAAGTTGAAGGCCGTTCCCCTTGTGAACCATGTG
TTTTTTATTCACCAGATAAAAAGCAATTGGTTTGTATTGCCCGTGAGAATAATCGTGTAGGAAATTCTTTAATGATGTTC
TCCAATGATGAAGGGAAAACATGGAGTGCAATGCGTGAGACTCCATGGGGAGTAACAGGTGATAGGCATGTCGCACGATA
TTTGAAAGATGGCAGACTTCTAATTGCTTTTCGTGATATGGCTCCTGATAGTCCTACCAAAGGACACTTTGTTGCATGGG
TTGGAACATATAAAGACTTAATTGAGGGTACTTCAGGACAATATAGGATTAAGCTACTTCATAGTTATGCTGGTTCTGAT
TGTGGATATCCAGGGTTAGAGGTCTTGCCAGATGGTACAATTGTTGCTATAACTTATGTGAAGTATAAGCCAGGTAAAAA
GTTACACTCTATTGTAGAAGTGCGTTTCAAATTGGATGAAACGGATAATATGTTGAAGTAA
>igc_K01186_O2_UC17-2_GL0091127_31261_unknown_Lipid_Metabolism
TTGTATGAAAAGGAAGAATACCACAGCATTTGCGGACAGGTCTTGAACAGAAAGGGAGAGCATATGAGAAACAAGAAAAG
AATCCTAGCACTTTTACTGGCAGGCGTTCTTGCATTTGGGGGATTACCGATTACTGCAAGTGCGGCAAACAATGTAAGAG
ACGGAGCGAGACCGGCAAATGGCACAACCGTGTCTCAGCCGTTTCCGGAAAAATTATTTCTGGGAGAGCACAATTCCACA
AACGGTTATACCAGATTCCGTATTCCGGCGTTGACCACCGCAGCGGATGGCACACTGGTGGCAGCGACAGATATCCGCTG
GGATAAATGCGGCGATGGCGGCGGAATTGATACGGTTGTTTCCAGATCTACAGATGATGGAGAAAACTGGTCCTACACCG
TGGCAAATTATCTGGGAGATAATGGAAACAAGTTCAACTATTATTCCAGCGCATTTATCGATGCGGCTCTGGTTACCAAA
GGAGATGCCATCTATATGGCCTGTGATCTGTATCCGGCAGCCATCGGGCTGAACAGTGCGGCTTATGCGCCAAAGACCGG
AAGCACCGGATATGATGCGAATGGAAATTTGCTTCTGGCAGCAGTTACAGAAGACGTGAATGGAGTATCAAACTCTGCTC
TGCGTTCCGTGGCAAGTTTCAGCTATCATCTGGAGAAAAAATCAGATGCAACAGCAGATTCTTATTATGAGATCAAAGAC
AATGAGGGTAACACAGTTGCAGGATATGTGATCGATGATCATTTCAATATTAAGAGCATAGAGGGAGAAAATGCAGTAGA
TACAAACCTGTTCTGCGGCGATTCTCCATATTTCCCATATCCGACGGATTTTATTTATATCGTAAAATCAACAGATAACG
GAGCCACATGGTCTGCACCACAGCTCACAAATGTAAAGAAGGAAAGTGAGCAGACACTTCTGGTTGGACCGGGACGTGGT
ATTGTGACATCCACCGGAAGAATCATGTTTACCTGTTATGAGTTTACCGGCGGAGACAAGAACAGTTCAATAATTTATTC
GGATGACAATGGTGCGACCTGGCATCGTGGAGCGTCTATGTCTGCGATCAGTTCTGAGGCAGTTATGACAGAGGCAGACG
GAAGAGTCTATATGTTTGTCCGCAGACAGAATGTTTACTATGTATCAGAGGATAACGGAACGACATGGTCTGGGCCGAAA
TCCATGGGCATCAGTTACAATAATAACTGCCAGCTGACAGCCATCACTTATTCCAAGAAAGTCAATGGAAAGACAGCAAT
CCTGTTTGCTGGACCATCCGATACAAGTGCGCGCAATTCCGGCAGGATCTGGCTGGGCTTGGTGCAGGAGAATGGCAGTA
TCCAGTGGCAGTCCGATCCATATGTAGTGACCAACGGTTCTCATTATGCATACTCCTGCATTACAGAACTGAAAAATGGT
GACCTGGGACTTCTGTATGAGTATGATGATAACAAACTGCAGTTTGAAAAACTTGCATTTGAGGATGTGGCACCGAATGT
GTCAACCGACAGAGTATGGGTTACCGATGAGAATGACAAAGTCGTGAAATCTGCGGTAATGAAACCGGATCAAACAGTAT
CTTATAAGGTAAATACATCAAAAGAAGATGCTAATGTACAGGTTTCATCATCCAACAGAGCGGTTGTGGGCGCAACTTAT
AAGGATGGAAAACTGACACTGAAAGCAAGATCTAATGTCACAGGTTTAAAACAGGTAAAAGTAACTGTCACATCAGAAGA
TGAATCTGTGGTTATGAATATCACTGTAACAGATGCTGAAAATTACAAAGTCATTGATCTTGAAAAAGGCGAGACAAAAA
CAGTTGATATCAAAGGTGTAAATTATGCAGATACAGATCTTTCTTCCGTAGATAGTAAAGTTGCAAATGTGACCATCGAT
GGAACAGATATAAAAGAGACCATTGAAAAAACAAGTGCACAGCTTGGCACAGCCATTGCAGTTTTCAACGGGCAGAGAGT
AAATCTGAATAAATGCCTGTATACACTGGAGGCAGGAAGCGGCACAGATACTTATAAAGTAAAAGCAATGGGTGCAGACG
GTACGGCAATTTATCTGGGGCCGAAAGCTTCCAGCAAATCCGGACTTCCAAATGTAACAGCAAGTCAGCCGCTGATCACA
TTTACAAAAAACGCTTCTGATGATACATTCAGCCTGATGGATAATTCCACAGGAGGGGCAGGAAAATATCTGTATTTCCA
CCATACAAATGCATCCAAGCTTCATTTTGACAGACAGAATACAGCAGATGCAAACTGCTACTTTGAAATCTATATGCCGT
CTGATTCAGCGTCTGATTATGAGCTGATCAACGGTTATAAAAAAGTAAAAAGTACTGCAGAACTGAAAGCGGGCGGAAAC
TATCTGATCGTTACAAAAGCAGATGCGAATGGCAGCCGGTATGTGCTGGTTCCTTCCACCGGAACGGAAAAATATGATCA
TGTGGCAAAATTAGTCACAGAAACAGTTTCATCCAGTGAACAGGCAGTTTTAGCTGCATCCGATGTGGCAACATTTACTA
CAGAGAATAAGAAAGCAATTTCCGATAATCTGTATACATTTAAAAAAGTAGATGAAAACCGCTATGTTATTTCCGGACAT
ACAACCGATGGAAGCACCACATTCTTAAATATCGGAACACCAAGAATTCCGAACCGGAATGTGAGTGAAATCATTGAACT
GCAGTCGGGAAGTAATCAGACCATTGGATTTTATGGCACTACAAGCCAGCGTTATCTGTACTTCTGGTACGATGCATCCA
GATTATACTATGACAGAAACTCCACACTGGCTGCACTGACCTGTGAATTCGAACTGTATAAACCGTCTGCAAATGCTCCG
GCAGATTCTCCAATCCCGGGATATGAACTCGTCAATGGTATATCCGGAGTCGAGGATGGCGGCGAATATCTGATCACTTC
AAAAGTCGGTGGAAATTACTATATCATGAACCCGACGTTGGAAAGCATCAACTACAAGCATGTGGCAAAAGTTTCCGATG
AAACTTATGTAAATCCGGCAGCGACAGCAAGTTCTACCATTACATTTACCGGAGTGGCAAATGGAAGTACCTCTGTAAAA
GTCGGAGATGTGATTTACTTTGTAGCAGTCAAAGAAGAAGGTATTGTATGTGACCATGCTTCCACTGTTGTGGTTGATAC
AAAAGAGCCAACCTGCGCAGAGGAAGGTTATACCGGAGATGAAGTATGTATTAACTGCGGTGAAGTCGTTGCAAAGGGTG
AAGCCATCAAGACACTGGAACATCAGACAGAAGTGCAGGGGGCAGCAGAAGCAACCTGTACTGAGGATGGCTATACAGGA
GATAAAGTTTGTACCGCATGCGGTCAGACCATCGAAAAAGGTGAAGTAATCAAGGCAGCTGGTCACAAGACGGAAGTACG
TGGTGCAGCAAAGGCAACCTGTACAGAAGATGGTTACACAGGCGATGAAATTTGTACCGTATGTGATGAGGTTGTCAGAA
AAGGTGAAGTGATCGCAGCCAAAGGTCATAATTATGTAAACGGAACCTGCACAAACTGCGGACAGGATGATCCGGATCTG
AATCGTACCTATGCATTGCGATATATCACAGTCGGCGAGCAGACCGGATGGTATTATGCGAACGTAAAAGGTGAAGTAGA
CAGATCTTATACCGGCGTTACTGCCAACGAATATGGCTGGTGGTATGTAAAAGGCGGCGTACTTGATTTATCTTATACCG
GATTCGGTCAGAACGAGAACGGCTGGTGGTATGTAAGTGACGGTCAGGTAGATTTTAACTGTAACGGACTGGTAAACAGT
GCATATGGCTGGTGGTATGTAAGCGGCGGCCGAGTAGATGATACTTATACCGGACTTGTAGCAAATGAGTATGGCTGGTG
GTATGTAAGTGGCGGTCAGGTAGATTTCACCTATACCGGACTTGCAGCCAATGAATACGGCTGGTGGTATGTAAGTGACG
GTCAGGTAGATTTTAACTGTAACGGACTGGTAAACAGTGCATATGGCTGGTGGTATGTAAGCGGCGGCCGAGTAGATGAT
ACTTATACCGGACTTGTAGCGAATGCATATGGCTGGTGGTATGTAGTGAAGGGACAGATTGATTTTGCTTACACCGGACT
TGCGCAGAATGCATACGGCTGGTGGTATGTAGAAAACGGACAGATCGACTTTGACTATACTGGACTTGCAGCGAATGCAT
ACGGCTGGTGGTATGTGAAACGTGGTCAGGTAGACTTTGGATATACCGGTCTGGCTCACAATGGACATGGCTGGTGGTAT
GTAGAAAACGGTCAGGTAGATTTTGCCTATACAGGAACTGTAACATGGTATGGTACGGATTATAATGTAAAAAGTGGTCA
GGTTATGTTTGGCAGCATCCGGTTCTAA
>igc_K01186_O2_UC18-0_GL0037346_6824975_unknown_unknown
ATGAAAAAGAGAGAGTTCTCCGGAAGTCCAGCTGTCGCCCTGATCTGTGGAGCAGTACAGACAAAAACAGTCGAGAGAAG
TAAGCGCCAGAAACATCAGACCGCCATTCACAAGCTCAGCAAGGCTCGGCTCGACGCCGGTGTTCTGCTACCTGATTCCA
CGGTGGGGAAATGCTACTGTATGTTTGGGTGTGGGATTCAGAAAAAATGTTTTCCAGCTTTTCCCATCGTCATCCGATAT
CATAACACAGGGATGATGCCCTTCTTCATCAACTATATATGCGGTCACGAGCAAGCGCTTCCTCGATTGAAGCATCACCA
GCAGAAACAGATCACATCAACAGACCTCATCGCATATTTTGACCAAATATAG
>igc_K01186_O2_UC19-2_GL0005227_1240534_unknown_unknown
ATGAAAAAAGTTATTTCACTATTGCTCTGCTTTGTGCTTACTTTCAGTTTATTTATAGGCTGCTCAAAGCAAAAAACGGA
TCCCCTGCCCTTTACCGGCACAGACTACTCAATACCGGAACTTGATCTCAGCGTTATGCCGGAGAACTGCCCGGAAGAGT
ACAGATACCTTTATGAGCTTTCAACGGTAGAAAATTCACTTGACTATGTGGCACATCCTGATTCTGTTTTGCTTAAAAAC
GGAAATATACTGACAATGTATCCCGCAGGCCACGGCAAAGGCGCCGTACTCACCAAAATCAGCACAGACGGCGGTCTGAC
GTGGAGCGAGAGTTTAAACAATACCCCAAAAAGCTGGGAAGAATCTCTTGAAACGCCGACCGTATACAGACTTACTTTTA
CAGACGGCAAAACTCCTGACAAGCTGATTATGATCTCAGCAAATCCGCAGTGGGGTGACGAACCTGAAACAGACGGCGGA
TTCAACTGCTCGGTTTCCTGTGACGAAGGCGCTACGTGGACAGAATTTGAAACTTTTTATGATAAGAACAGCAGCTACCC
TGTTATACCCATAGTTGCGATGAGCAGTCTTACACAGCTTAAAGAAAACGGCAAGTTTGTAGACAAATGGATGGGGCTTT
TTCACGACGCTGATTTTTACAACTACAAAACCATACTTACATTTGACGAAAACGGAAATATGCAATGGAGTGAGCCCGTA
AAGTATTTTTCCGCATACAGAGAGATTGAACAGCAATCCTGCATGTGTGAGGTTGAGGTAATAAGAAGTGAACAGGGCTT
GGGCGACGAGCTTTGCCTGATTACACGCAGCAACAGCCACACGATGAACTCTCTTATTTCATTTTCACAGGACGAGGGCA
ATACCTGGAGCGAACCGAAAGAACTGCCCGCGGCTCTTAACGGTGAAAGATTTAAGGCGGAATACACAAAGGACGGCAGA
CTTTTCATCACATTCCGTTCAATTGAAAGAGGGCCTAAGGCACAGGCAAATGTTGACAGCAGTGTTACCGGCGGATATGT
GAGCGAGGGCTGGGTTGCCTGGGTAGGCACTTATGACGATCTGAAAAACGGCACTGAGGGGCAATACCGAATAAAGCTTG
CCCATATTTATCAGAACGGCCAGGAAACGCCTGAATACTGCGCTGATGCGGACACAGGATACTGCGGAAATGTTGTGCTT
GATGACGGAACCATAGTTACTTCGAGTTACGGCCACTTTGACCCTGAGGACAAAACAAGTATATTTTCTGATGAGCTTCG
CACCTACATATGCTCAAAACGAATAAATCTTGAAGATACTGACGCTCTTGTTGCCGAAATGGGGCAGTAA
>igc_K01186_O2_UC19-2_GL0012973_1255237_unknown_Lipid_Metabolism
ATGAGCAATCCACAACTTATTTTCTGCGGCAGCAGCAGCACATTTCTAAAAGAAGAACTCACAAAAAACAGTAACGAAGA
AAACGGCGGAGTTGCATTCAGAATTCCAAGTCTTATAAACGCAGGCGGCACTCTTATAGCGGCTATCGACCGCGCCTCCA
GCGGTGCAGACTGGGGATATATTGAACTTGCCGTAAGGCGCAGCGAGGACGGCGGTAAAACATGGAGCCCCATTCAATCA
GTGGCAATCCCTCCCGCAAGGGAAACGAGGGTTTCAAGCGACTGCTACGCTTCCGCATTTTACATAGACCCTTGTATGGC
TGTTGCCCCCAACGGTGATATTATAATGATTGCTGACTTTTGGCCTGAATGCAAAGGGCTTCACAAAAAGCAGCTGCTTG
ACAAGAAAAAAGTTCCCTACGCTATGCTTAACGGCAGGATGCGCCCCATAATCTATGACAGAGACGGAAATTTCTTTTAC
ATAAGTGAGGACGGCACTGTACTTGATTACAAAAAAGAAGCCACCGATTACAGAGTGGACGAAGCTACAGGCGCTCTTTA
CCGCGGCGAAGAATATTTGGGAAACATATATCTTAACGGAGCTATGGGCAAAAATGAAATGGGTGTAAAAACCACTTTTG
GCGCTCCTCTCAAATCACCCAAAAGATGCTATGTATTTATGATAAAAAGCTCTGACGGCGGTAAAACATGGAGCGACCCT
AAAGATATAACTAATATGATACTCAGCAAAGACGACGGCACTTTTCTGGGCGTTGCTCCGGGTGTTGGTGTAACAACTGA
TGACGGCAGAATAATAATGCCGCTCTATTCCACTAAAAAAGGCGCCGCCTCTATATACAGTCTTGACAACGGTGAAACGT
GGCACAGAATGACACGCTGCCCGTATTCCGAAAATCTTGACGAGTGGCAGATGATAACTACACCTAACGGTGAGGTACTC
GGTCTCGGCCGCCAAAAGTCATATGGAAAAACGCCTGTTTCAATATCGTCAGACGGATCAAAGTCATGGGAAAAGTGCGG
TAAAACAGCTCTTTATGCACCGAAATGCCAAAAGAGCGTTATTACGGCGAACGGTTATGTTTTCTGCTCACACGCCAGCA
AAAAGACAAGAAGCGACGGCGTTATATCAATAGGAAAACTGCGTATGGTAAAAGGCAGATACACACATATTGACTGGTTT
AAGGATGTAGAGATAAACAAAGGATTTTTTGCATACTCCTGCCTTACGCAGATTGACGATGACACTATCGGCGTGCTCTA
TGAATCTGAGCCCAGCAGTTATATTGAATTCCAGACTTTCAAAATAAGCGAGATATGCGGATGA
>igc_K01186_O2_UC19-2_GL0034872_1351169_unknown_Lipid_Metabolism
ATGGAATTCAAAACTGTATTCGGTCCTCAAATAAAAGGGCCGTCAAATTTTTACAGAATACCCTCACTTATCACCGCAAA
AGACGGCGTACTTATCGCCTGCGCAGACGCGCGCTACTGTTCCGGAATGGACAATCCAAACAGGATAGACAAAGTAATCC
GCAGGAGTTTTGACTGCGGAGAAACTTGGGAAGACGCTGTAATTGCCGTTGAAGAGCACGGCACAAAGCAGATGAAATCT
TCCGCCGCAATCGACCCTGTTATGGTATACAGCAAAAAAAGCGGCAGGGTGATCCTTATTTACTCGCACACTCCCGCCGG
TATAGGAATAAGAAACAGCAAGGTCAGCCGCGGCGAAGATGAAAACGGCAACAAATACATACGCGGCAGATTTTCAAAAT
ACATTTTAAAAGGCAACAGGCTTTATAAAAGAAGCGGAGCTCAAACGCCCTACACAGTAAAAGAAAACGGCGATGTTGTT
AAAGACGGAAAGACCATTTGCAACATTTTCACAGGCGGCCGTTTCAAAGAAGAGAGCACTTCGTACCTTATGATGGTATA
CAGCAACGATAACGGAAAAACATGGTCTGCTCCCCGCTCTCTGAATAAAATGGTAAAAAAGGAATACATGAGCTTTATAG
GCCCCGGACCGGGCTGCGGAATTGAAATAAAAAGCGGTAAATATGCGGGCCGTCTTGTTGTGCCCGTATATTTCGGAACA
AGAACTTTTCCGCTTAGGCTGTCATGCACCGTGATTTACAGCGACGACGGCGGTGAAACTTGGGCAATGGGTGAAACACC
CAACAACACAAGAATGATAAACGGAAAACGCGCAGACTGCATGACGATAAAACAGCAGGACATGCTGACCGAATCTCAGC
TCATTGAGCAGGAGGGCGGCAGACTTAAATACTTTATGCGCAACCACGGCAAAGAGCGCAGCACAGCCGTTGCCTACAGC
GACAACGGAGGAGAAAGCTGGTATGATTACAGGCTGGACGAAAATCTGCCCCAGCCGATTTGCCAGATGAGCGTTATTAA
GCTTGAAGGCACAGAAAAACCGACGGTTATTTTCATCAACCCTGCCGACAGGCAAAAACGCAGAAACGGAACAGTGCGTT
TGTCCGAAGATGACGGAGAAACCTTTGGCTGGTCAAGGCAGATAAAAGACGGTGACTTTGTATACAGTGCCGCGGCACAG
ATGCAAAACGGAAAAATAGGCGTTTTGTTTGAGCCGGACAATGAATGCAGGGAAATAAAATTCGCATCATTTTCAACAGA
ATGGATAAAAGGGAATGAAGCGTAA
>igc_K01186_O2_UC19-2_GL0103469_638743_Bifidobacterium_unknown
ATCGCCAAGGTCGACGCCTCCGGCACCGTTACCGGAGTGTCCCGCGGAACGGCGGTCATTACCGTCCGGGGAGGTGGATT
CACCGACATGGTGACCGTCAACGTGAGCCGCGAACTCACCATCAAGAACACGCTGCCGCAGTACAAGCTCGACCAGACGA
AGGTCACGGACGTGCACAAGTCACTCGACACGTCCAACCAGTACTTCGGCCAGCCCGACATGATCCGCACGAAGAGCGGC
CGTCTGATCACCTCGTTCCCGCAAGGGCACGGCAAGGGACCGTTGATCATGAAGATCAGCGACGACGACGGCGCCACCTG
GACGCGCAAGACCGACATCCCCGCGTCGTGGGCCGGTTCGCAGGAGACGCCGACCCTGTACGTGCTCAACCTGGCCGACG
GCACCGAACGCATCATGATGATCACCGCCTGCCCGGGCTGGGGCACCGACTCCGCCGGCAACAGGTACGGATGGAACACA
TCGTATTCCGACGACAACGGTGAGACCTGGACCGAATACCGGCACTGGCAGTCCAACCGCACGTACGACAACGCCAACAA
CGACGCCATCGTCGCCATGGCGAGCCTCGTGCAGCTCAAGGACTCCGACGGCAACGACATCCAGAAATGGATGGGCGTCT
ACCACAACTACGCGTACGTCAATTTCAGGACGTACCTCACTTTCGACGAGAACGGCGACGAGCAGTGGAGCGAATCGGAG
CCGTATCTTGCGCAATGGCGCAGCATCGAAAGCGCATACCAGATGTGCGAGATCGGCATGTTCCGTTCTCCCGACGGCAA
GCGGATCATCGGTCTGGCGCGCAGCCAGTCGCACAACAACCCGGCGACACTGATCTACTCCGATGATGAGGGCGAGACGT
GGAGCAAGCCGATGGATCTGCCCGGCTCGCTGGCGGGCGAACGGCACAAGATTGCCTACGATCCGATTTCCGGCCGTCTG
CTGGTCACGTTCCGCGAGATCAACTACGATCTCAACGGCAACAACCGGTTCGACGGCGGCAACGACTGGAACGCCGGCGA
CTGGGTGGCCTGGGTCGGCACCTACGACCAGCTCATTAACCAGGAGGACGGCGAATACCGCATCCTGCTGGCCGAGGACT
GGGCGAACAACGCGAAGTCGGGCGACACCGGCTACGCGGGCGTAGCGGTGCTCGACGACGGTACGTTCATCATGGACACG
TACGGTCACTGGGACAAGGAATTCTCGCAGAACTGGCCCGGCGGCGTCACCACCGACCGCTGCTATATCAAGCAGGCGAA
GTTCAAGCTCGGCGAGGTCGAATACGCGAACGGTCTCATCGACCGCAGCGGACTGAAGGCGGCAATCAAGCGGGCAGAGG
CGCTGAATGCGGCCGACTACACGGCTGACTCGTGGGCGAAGATGGATGCCGCAGTGAAGGCCGCGAAGGCCGGAGACGCC
GACGATTCCCTGCAACAGGCGCAGGTTGACGCGCTCGCCGCCGCCATCGATGCGGCCATCGACGGGCTGAAGGCCAAGGA
TGACGGTGACAAGCCCGGACCGGGTGATGGTGGCAAGCCCGGCGCGGGTGACGGCAAGCCTGACGACGGCGGCAAGCCCG
ATCCCGGCAAGCCGGGCAAGGGCGACGAGACCAAGCCCGATACCGGCGAGAAGGGCGGGCTGAGCGCCACCGGTGCCGGC
ATCGTTCCGATCGCCGTCGCGGCCCTGACGCTCATGGCCGGTGCGGCGCTCGCACTGGCCAAGCGCTGA
>igc_K01186_O2_UC23-2_GL0014161_2256701_unknown_Metabolism
GCTACCGTCCCCTCCAAGCCGGACGACAGCAAGCCCTCAGCGGTTGAAACGAACCCCAAAAAGATAATCGTCTCTGCTGA
AAAAGAATGGATATTCACCGAAAAGCCCACCGACTCCTGCCACGCTTCGACCGTTCTGCCTCTTGACAACGGTACAGTTG
TTGCGGCATGGTTCGCAGGCTCGTCCGAGAGCGACGACGATGTCAAGATACTCACAAGCGTGCGCGGCACGGACGGAAAA
TGGGGCGAGCCCATCAGAGTTTCCGCCGATCCGAATGTCGCCCACTGGAATCCCGTTCTCTTCCAGAACGACGACGGCAC
GATAACCCTCTATTTCAAGGTCGGCAAGGACACCGAATATTGGAAGACCTACTATTCCGTCTCGACCGACGGCAAGAACT
GGGCAGCTCCCAGAGAGCTTGTCCCCGGCGACAACAGCGGCGGCAGAGGACCCGTCAAGAACAAGCCCATCAGACTTAAG
GACGGCACCGTTCTTGCACCCGCTTCGACTGAGATCGACGGCGAGTGGAGAGCATTCGTTGACATTTCCACCGACGACGG
CGCGACTTGGACAAAGACCGCTAATGTCGATTCCAAATACTGCACATGGTTCAAGGTTCCGATGATTCAGCCCACCCTTT
GGCAGTCCGCTGACGGTTCTGTCCATATGCTCACAAGAACAAAGGTCGGCAAAATTTATCGCAGCGATTCCTATGATAAC
GGCAAGACCTGGTGCCGCGCTTATGCCACCAAGCTTCCCAACAACAACAGCGGTATCGACCTCGACACCGACGATCAGGG
CAGAATCTTCCTGGCTTATAACAACATTGGTCTCCCCGGCATCCGTACTCCTCTTGTCCTCTCCGTTTCGACCGATGACG
GCAAGACCTTCACAAAGATAAAGACCTTCGAAAAGGGTCTCGCTGAGTATTCTTATCCCTCAGTTGTCGTCAAGGGTGAC
ACCATCCACATCACCTACACCTACGAGAGAGACTACATCGCATACTGGCAGATAAAGATCAAATAA
>igc_K01186_O2_UC24-2_GL0034150_1746389_unknown_Lipid_Metabolism
ATGGTAAAATGGAAAATGATGGCGGCCGTGTTGGCTGTATGGACTTCGGCTGGTCTGTGCGCGGATGCCAGTGCGGATGT
TGAGGATAGTGTGCGCACAGTAGATGCCGTAGGGTTTGCGGATATTGAGGGCAGTACGGATAGTCTGCGGGGAATAATGC
GGCAGGTACTGTTTGCTGTAGACAGGACTGACACGGCGAGGACGGTGTCCTGCTATCGCATACCGGCCATAACCACGGCT
CCGGACGGCAGTCTGATAGCGGCAATAGACGAGCGGGTGCCTTCCTGCGGAGACCTCAAATGGAGCCGGGACATCAATAT
CGTCATGCGCCGCAGCACGGACGGCGGACGGACCTGGAGCCCTATACGGAAGGTCGCGGATTTCCCCGACGGGCAGTCGG
CCTCTGATCCTTCGCTGATTACCGACACGGTCAGCGGCACCGTATTCCTCTTCTATAATTTCATGGACCACGACCGGGCA
AAGGACGTCTATTTCTTCCACGTGATGCGCAGCACGGACAATGGTCAGACCTGGTCCGCACCTGAGGATATCACCGCCGG
GGTGTCCCCTGAAGAGTGGCGGAACGACTTCAAGTTCCTCACCTCCGGTCAGGGTACGGCCACCCGCGACGGGCGGCTCC
TGCACACGATGGTCAATCTGCAGAAGGGCCTGCACCTGATAGAGAGCACCGACCACGGCCTTACCTGGCATCTGATACCC
ACCCCCATTGTCCCTGCAGATGAGTCGAAGGTGATAGAGCTGCCGGACGGCCGCTGGATGGTCAACAGCCGGGTCAACGA
AGGCGGCTGCCGCTACATCCACATCTCGGACGACAAGGGCCGTTCATGGACCTCGAATCCCGCACCCGATCTGCCCGACC
CCGGCTGCAACGGTGCCATTGTCCATTATCCCTATTATGGGGAGGACGGCTGCCTGCTGTTCGTCAATGCCGCCGATCCG
GAGCAGCGCCGTAACCTGACCCTTCGCTACAGTCCGGACGGAGGCCTTACCTGGAGTTCCGGCATGACGATCGTGGAGGG
TGATGCAGGATATTCGGACATTGCTGTTCTGCCTTCAGGGGAGGTGGCGGTGTTTTATGAGAGGGAAGGATATACTGTCA
ATGAAGTTGCGGTGATCAGCCGTGAGACGTTATTTCAGAAAAAAGAGTAG
>igc_K01186_O2_UC24-2_GL0061948_2625062_unknown_Lipid_Metabolism
GAAGGCACGGGCAGTGGGGCTACGACGGGCTATGGCGACGCCTGCCTCGTGGCCGACCGCGAGAGGAACGAACTGCTGCT
GGTGTGTGCTGCGGGCGACGTGCCCTATTGGAGCTCGCGCCCCTCGCATCCCCTGCGTATGGTGTACACGCGGGCCAGGT
ATGACAAGCGTGGCAAGACGTGGCGCTGGGACGCGCCGACCGACATCACGGGGCAAATCTATTTTGACGTCTTTGGCGGC
CGCATCAACGGTCTCTTTATGGGCAGCGGGCGCATCTGCCAGTCGGCGCGCGTGAAGACGGGCGACTATTACCGCCTCTA
TGCCGCCCTGGCCACGACGAGCGGCAACTTCGTCATCTATTCCGACAACTTCGGCCGCACGTGGCAGGCGCTGGGTGGCG
CCGAGGCCTCGCCCGCACCGCGGGGCGACGAGCCGAAGTGTGAAGAGCTGCCCGACGGCAGCGTGCTCCTGAGCAGCCGC
AAGGCGGGCGGGCGCTATTTCAACATATTCCGCTACACCGACGTAGGACGGGCCGAGGGGAGCTGGGCCGAGGCTGTCGA
CTCGAAACAGGCGCGTGGTGGCATTGCCAACGAGAGCGGGGCCTGCAACGGCGAAATACTGATTGTGCCAGCCCGCGACG
TTGCGGGACGCAAGGTGGAGCTGGCGCTGCAAAGCTTGCCCGCGGGCCCGGCGCGACAGAACGTCACCATTTATTATAAG
GAACTGGTGACGGCGGCCGACTATGACACGCCTGCCCATTTTGCCGAGGACTGGGACGGGGCCTACCGCGTGAGCCACAC
GGGGTCGGCCTACTCCACGATGACGCTTCAGGCCGACGGGCGCATCGGCTTCTTCTACGAGGAAGAGCCGGGGTGGTATC
AGATGGTCTACCGCGCCCTGACGCTCGAAGAAATCACCAAAGGCCGCTACCGCTCACGCTGA
>igc_K01186_O2_UC24-2_GL0103063_128999_unknown_Lipid_Metabolism
TATTATTCAAAATTTTCAAATCATCCCCAATCATTAAAACATTTATCCATGAAAAAAGTTACCAGAATGCTCGGAACCCT
GTTGGGGCTCGCATGCCTGGCGCTCCCCATGGCGGCCCAGACGCCCGACGCGGTGCGTCTGTCGTTCACGCGCACGGGGA
CGACGGCTGCCGACGATGACGCCGTTTCCTTCCGCGTCGACATGCAAAACGGCAACCTGGCTACGGGAACGGGCAGCAGC
GAATACTCCAACCTGTGGAGCAGCACGCAGACCGACCCGCAGCTCACGCTGACGGCCGGGGCCAACAACATGAGAGCCAA
TGCCGACGGCGTCCGTCTGGAGCTCTACCGCGGAGCCCGTGGCAACACTTATACGCTGAGCGCTCCCCGCGGCTGGCTCA
TCAGCTCCTATTCGTTCGACTTTACCAACAGCGATGCAGCCGAAAACATGACCATCACGCCCGCCGGTGCGGCTGCCGTA
ACGGCCGAGGGTGACGCCACGGCTACCGTCAGCGTCGAGGGCATCGACGCCCAGACGGCTTCGTTCGACGTGGCTTCGGC
CAACAACGGAGTGAAAGCTGCCATCACGAACAACTTCGTCGTCGAGATGGTGCCCGACCCCAACGCCGGCGAAGCGCCCG
CCACGCAGGCACTCTTCTCCCGGGAAACGGGTGACAACGTGCCCTACCGCATTCCGGCCATTACGCGCATGAAAGACGGC
AGCCTGCTGGCCATCGCCGACTATCGTTATTGCCGTGCCGACATCGGTTTCGGCCACATCGACATCATGGGCCGCATCAG
CACCGATAACGGCCAGACCTGGGGCGAACAGTTTATGATTGCCGACGGTAACGGCATTTCGGGCGACCACGCCTGTGGCT
ACGGCGACGGCGCCATCGTGACCGACAGCGCCACGAACCGCGTGCTCATGATGTGCTGCACGGGAAATGTGTTTTATGGC
AACGGCAACCGCCAGAACCCGCTGCGTACGGCCCGTCTGTATAGCGAAGACGGCGGTCGCACGTGGTCGACGCCCGAGGA
TGTGACGGAAGAAATCTACGGTCTCTTCGACGAAGACGAGGCAATCAACGGTCTCTTCTTCGGTTCCGGCCGCATTGCCC
AGAGCCACCTTGTCAAGGTGGGCGACTACTACCGCATTTACGCCGCTCTCTGCACACGCAACGGCGGTAACCGCGTGGTC
TACTCTGACGACTTCGGCCAGACGTGGGCCGTGCTCGGCGGCCTTTCAGCCCGTCCCGCTCCCGGCGGCGACGAGCCTAA
ATGCGAGGAACTGCCCGACGGCCGCGTCCTCCTGAGCAGCCGCAAGAACGGCGGGCGCTACTATAACATCTTCACCTTTA
CCGATATCGAGAAGGCCGAAGGTTCGTGGAGCACCGTCGTGGCCAGCGAAAGCCAGGAAGGTGGCGTCACCGTGGAGAAC
AACTCGACGAACGGCGAAATCCTTATCATTCCCGCTGTACGCAACGAGGACGGCAAGCAGATGTATCTCGCCCTGCAGTC
CATCCCCTTCGGATCCGGCCGCGCCAACGTGGGCATCTGGTACAAGGGTCTGGAAAGCTATGCCGACTATGCCACTCCCG
CATCCTTTGCTTCCAACTGGGACGGCAGCTACCAGGTTTCCTACGTCAGCTCCTGCTACTCGACCATGATGTTGCAGGCC
GACGGCAAGCTCGCTTTCCTGTATGAGGAGTCGGGTTCGACGACCGCTGGCGGCGGTTACGACATCGTCTACGCCCCGCT
TGCCATCGAAACGATCACCGACGGAGCTTACAGCCTCGACCTCGACGTCGACCGCTGGGCTTACGTGGCCGAGAGTGCCG
ACGAAATAGCGGACAACATCGATCAGGGTAAATATGTGGGCCAGTCGCGCATCTCTGACGAGGGCATGACGCTCATCGCC
GCAGCCGTGGACGCCTTTAAGGCCGCACCCTCTTTCGACACCTACAAAAACATCATGGCCCGCGCCAACGACGACAGTTA
TCTGACGCCTATCACTTTCGATCCCGCCAAGGTGTACCGCATCTACAATGCACGTGCCTTGGAGTCGATGAGCAGTCTTG
AGGTGGCTCAGGCCGCCGACGGCAGTCTCACGGGCAACGTCGTTACGAGCGAGGCCGACGGTAGCGCCGACTATGGCGCA
CTCTGGCGCTTCGAAAGCGACGAGGCCGGCGGCTACAAGCTCCGCAACCTCAACGCAGGCTACTACGTGGCAGGCGCCGG
CAACGCCACGGTCGGAACGGCCGACGAGGCCTCCGTCATCGAGATTGGTGAAGGCTCTGCCGCCGACAACTGGACGCTCA
ACGTGACCAACACGAGCTCGGAAAATACCTATTTGAACGCTCACCACTGTGATGACGCCAACCAGGGCAACCCCAACAGC
CACGCCATCGGCTTGTGGAGGAACGGTGCAGAAGACGCCGGCAACCAGTGGATGCTCGAACCGGTGGACGACGTGACCGT
TGAGCTCGACGAGACGGGCTATGCCAGCCTGAACCTCCCGTTCAACGTTGTCCTGCCCGCCGGCCTGAAGGCCTATGCCG
CCGTTGAGGAAGAGGCCGACGCCGTTGTGATTGGTGAAGTGGAGGGCGTGGTGCCCGCCAATACAGGTGTGTTGCTCAAT
GGCGAAGCCGGCACGTACACACTGACCATTGATAATGAGGACAAGGAGGGCGTAGAGTCGCTCTTCCACGGCACAACGCT
CACTACGACGATCGGCAGCGACGTGAACGCTTATGTGCTGGCACAGCACGAAGGCGATGAAGCCCCCAAGCTCTACCAGC
TCGACCCGACAGAGCGCACGATGGCAGCCAACAAGGCATACTTCGTGAGCGAGAGCGCCGCAGCCAGCTTCGCACTGAAG
ATGGCCACCGTCGGCATCGACGGCGTGCTGACCGACGGTGACGCCGAGGCCGTGAAATATTACGACCTCTCGGGCCGCCG
CGTACTGAACCCCACGAAGGGTCTCTACGTGACCGACAAGGGCCAGAAAGTGCTCGTGAAGTAA
>igc_K01186_O2_UC24-2_GL0120524_16750_unknown_Lipid_Metabolism
ATGAAAAAGTTTTACCTTGCCCTGCTTGCGGCCCTGCTCTCGGCCGTGACAGCCTGGGCCGACGAACCTTTCCGCCGCCA
CCGCTACGACGGGTTCAAGGCCCTCACAGTCAACGAAGAGAGCATCGTCTTCGTGGGCAACAGCATCACCAACATGCACG
AATGGTGGGAAGCCTTTGACAACCCCGCCATACTGAACCGCGGCACGTCGGGCGCCGTGTCGGACGAAATGCTCGACAAC
CTGGAAAGCGTTCTGGCCGGGCACCCCGCCAAGATCTTCTTCATGATCGGCACGAACGACCTGGGCACGGCCGGGCTAAA
CACGGCGGCCCACGTGGCAGGTAACGTGCGCGCCGCGCTCACGCGCTGCCGCCGCGAATCGCCCGCCACGCAAGTTTACG
TGCAGAGCATCCTGCCCAGCCGCCAGCGCAACCTCGCCTTGCAGCGCGAGACCAACGACAGCCTGCGGAAAATATGCACC
GAGACGAGCGCCACATACATAGACCTGTGGGACGATCTGCTGAGCGTCTCGACCAACAACAGCCACACGCTGGACGGACT
GCATCTCACCGCCACGGGCTATCGCATATGGTGCGAGAAGATAGCCCCGCTCGTGGGCTCAGCCTGCGTCTATCCACCCA
CGGCAACCGACAATGCCTGCGGACTCGGTGGTTCGAACGGCATGCGCGCCACGAGCTTCGCCATGCTGCCCGTGAACGAC
GGCGACATCCTGCTCATCGGCGACGAAATGATACACGGCGGCGAATGGCACGAGCTGCTCCACTCGCCACGCGTCAAGAG
CCGTGGAACGGGATGGGGACGCCCCGGCGCCGACATAGCCACCCTGCGCTCCATGCTGCCCGGCATCTTCCACGGACGAA
CCGACAACGGCAGCCCCGCCAAGGTATTCCTCTACGCCGGCACGAGCGAAATAGCCTGCACATCAGCCAACCCCGACGCC
GCCATGACAGCCTATCGCAACATGGTCGACGACGTGCGACGGCTGGCCCCCGGCGCCGAAATATACCTGATGGCTCTGCT
CCCCACATCCGACGCCTCCACAAACGACAGCCGTATAGCCCCCTTCAACAGCCAGCTCAAGCAGATGGCGGACGAAACGG
AAAACACGCATTACGTCGACATCTACACCCCCATGCTCGAAAACGGCGTGGCAGCCCCCGACCTCATCATTGACAACTAT
CTGTGCGCTCTCGGCTACGCACGCCTCTCCGAACTGCTCGCACCTTGTATGGGAACCGACGTCGAACCGACAACCGTGAC
CGAAGCGCGCCAGCGCATAGCCGGCGTAGAAGCCCGCAAACGCCTGGCCCGACAGCTCACCACCGCCAGCCGGCTCACGT
TCGGCGAGGGCACGGGCACCTACCCCACTGCGGCCTCCGCTGACATCCTTTCGGCCACAGACGAAGCCTATGCCCTGCTG
GCCTCGGCAAGCCCCTCGACCGACGATCTCGACCAACTGACGGAACGCCTCGGACAACTGCTCACCGATCTGCTACCGAA
AATAAACATGCCGGCAGTTTCGACCGACGGAGAGGAACACTGGTACCAACTGTACACCCCAAAACGCGACAGCCGCTATC
TCACATCCAACGGTGTCACAGCCGCCCTCACAGGCGAGACAAACAAGGGATATGCCCGCAGCATGTGGAAATTCGTGGAA
CGCACGGACGGCACATTCGACATTGTCTGTCGCGCCGACGGCTGCCGGCTGAATCCCACGGCAGCCTTCAACACCGCCCT
GACCACGACCGCCGAAGTTCCCGCCACAGGATGGACGATCAGCCATTCAAACACACCGGGGCTATACATCATACATGCCG
GGAACGTCCAACTCAACCAGACGCAAAGCAACATGGGGTACAAAGTGTACAACTACAGCAGCAAGCAGGATGGAACTGAC
CGCGACGACAACGGCTGCCAATATGCCATCGTCCCGGCAGGCCCGATTGTCGAAGAGCCCTCGACCACACCCGTCCTGAC
ATTGCGCAACATCACGTTGGACGGCACGCACCCCTACCGCATCGACGCCACGACGGCAGCCGAAGTGTTCAAACACGGAT
CGGGCACGGTAGCCATCGACTTTACCCCTGATGCCACGTCGGCCGCAGCTTGTGCCCTGATGGCAGCCTCCAACAGTGAC
GGAGCCGATTATTTTGCCGTCGTCACGCGCGAAACCAATAAATACGGTGTGCAATACGTAGGTGACAACGGACTGGAAGG
CTGGTACACCCAAGCCGGGAAAGACTTCACGAAACGCTCACAGATGGTCATAACAATGGATGGCGATACCCAGGTTTATT
CCTACTATATGAACGGACAAGCAGACCGCACCGTCTCAGGCATGGGAGCTTACGGCTTCCGCATCTTCGGCAACGTGCCT
GGAAAAGACCTGCTGACGCTGGGCGGCGTCGTAACGGCGGACGGTGAGAACCGCTATCCCTTTGCCGGGACTATCCACTC
CGTACGCTTTTGGGATCATGTGCTCACAAACGAGGAAATCAGCAACCTGAACTACGAGGAAGCACCCGACGACAACGAGC
CCGTAGACGCCACAACCATCGAGGACGGAACATTTGCAGCCGACACACGATGGTACACGCTGCAAAGCGGCAAAGACGCC
CTTTATCTCGCAGCACCGGTCGGAACAGAAAAAACGGTACGGGCCACAGCAACCATGACCGCACTGGCCGACGAAGACTT
GTGGTGCTTCGTGACAGCAGGTAGCGCGGGATACCATATATATAATAAGGCCGCAGGCACAGACGCCCTATTGACTGCCC
CTGCCGAAACAGAAGGCACCGTAACGCTCGCCGTAGAGGCCGGTAGCAGCAACAGCCGAACGATCTGGCAACTCACACCT
GCCACGCAGACAGAAGACACAACATCTTTTGCCATATCCCCCGCCAATGCACCCGACATGCAGCTGACCGCTCTGGATGG
CCGTGCCATGCTACAAGCCGGCAGCAGTGAACCGACAGCATTCACATCCGTCCGTTTCGGTAAACAGACATATAACGTCA
ACATGACAACGGGACGCTTCACCTCAGGCAACAGCACCGGCACTTGGTTCAAAACGTGGCAAAACACATCCGCCGCACCC
CGGCTGACTCTCGATGCAGGCTATAACAACATGACAACAGCCGAAGACGACATCGCCGCCTACGTCGGCTTGTATGCTCC
GCAGACATATACGCTCAGGACCGACAGAGGATACGCCATCGAGACTTTCGAATTCGACTTCGCAAACCACGCCGGTAGCA
GCGCACCCATCAACGTCAGTGCAGGCAACAAGCAAATGACGTCTGGCACCACGCCGCAACATTTCACCGCCGAAGGTGAC
GGTAGCGCCACGGCCTCGTTTACACTCGACGGCGAAAACAAAGGTATCACGCTCAGCCACTTTGGCGTGACCATCTCCCG
CTCGCTGCGCGAGGCTGAACCGCAAACAGAGGTATTCACCACGCCCACCGACGCCGACATCCCCTATCGCATCCCGGCCA
TCGCCACCACGAACGAAGGCCACCTTGTAGCCGTGGCCGACTACCGCCACTCGCGCACCGACATTGGCTTTGCCGGCTCA
GCAAGCGGACGCATCGACCTGCACGCACGTATCAGCCGCGACGGCGGAGCCACTTGGGGCGAGGTGACGACCATCGTGGA
AGGACAAGGCGCAAGCTCGCCCGACGCCTTCCACACTGGCTTCGGCGACCCCTGCATCGTAGCCGACCGCGAGAGCAACC
GCGTACTCGTACTGAGCTGTGCAGGCGACGTGAGCTTCCCCGCCGGCACGCGTCAACACCACCAGGGCATAGCCCGCTTT
GAAAGCCAGGACGGCGGCCTGACGTGGAGCAAACCGACCGATCTGTCGGAAAGCATTTACCGACAGTTCGACCAGTCGGC
CCGCGGCCCGGTGAAAGCCATGTTCATCGGCTCGGGAAAGATCCATCAGAGCCGCTACACGAAAGTAGGCGATACGTACC
GCCTCTATTGCGCCGTACTCGTGCGCGACGTCAACGGAACCTACTGCAATTACGTCCTCTTCTCAGACGACTTCGGGCTA
TCATGGAACATTTTGGGCGGCGCCGACGTACCTCCCATCCCCTCAGGCGCCGACGAACCGAAAACGGAAGAACTGCCAGA
CGGTAGCATCGTCATCAGCAGCCGCTGCACGGGCGGACGGCAATACAACATCTTCACTTTCACCGACAGCCGCCGGGCCG
AAGGAAGCTGGGGACAAGCCGCCACGTCTGGCGCTGCCACGGATGGCGTCGTGGCTACATCAAACTCATGCAACGGAGAG
ATACTTATCGTACCGGCCCGGAGACGGGCGGACGGAAGGGAAGTCTATCTCGTATTGCAATCGCTGCCTTTCGGACCAGG
CCGCGCCAACGTAGGCATCTACTACAAGGAACTGCAATCGTTGACCGACTTTGACACACCCACCCAACTCGCCGCCGACT
GGGACGGACGTCATCAAGCAACCGATCTGCCATCGGCCTATTCCACCATGACATTGCAAGCAGACCACAGCATCGGTTTC
CTCTACGAAGAAGAGACGCACACCACCACTGCGGGCGGAGGCTACACCATCGTCTATAAAAACTACACCATTGAGCAGCT
CACCGACAGCGCCTACACCTATGCGCCCGACCTGGACACCGCCAACTGGCTGGCAAACTGCGGCCGACAGCGCGTTGAGG
GCTTGGAAGCACTTACAGGCGAATACGTCGGCATGCTTGACCCGCAAACGCTGCCCGACTTTTCCGAAATGCTGTCAGAC
CTCGAAGCCAACCCGACAGCCGGACGCTATGAAGCTCTGAACAAAGCCATTCTCACGGCACCGCGCATCACGCTCAAAAA
CCAAGGCATCTACACCCTGCGCAGCCTGCTCTATCCCACGCTCCTGCTCTCGCCAACCGAGGACGGTACAGCCTTCTGCG
GCGTAGAAGAGGAAAACGAGGGACAACAGTTCACTTTCGTGCAAAACGAAACGGGCGGTTGGCGTCTGTATAACAAGGAA
AGTGACAAATGGGTTGGCCCCACAGTGGAAATATACACGCACATCGCCACTGCTACTGAGGATGACGCAGGAACGTACGA
TGTCAATTCCACTACCACCGGCGTCAGCGTGTTGAGCTGCCGCGAAGCAGCCGACGCAGAACATCCGGCCCTTCATCTTT
CGCAAGAGAACTTTCTGGTGTCGTGGCTAACGGGGGCTGAAGGCTCCGGCTGGCAAATAAAAGCCGTGAAAGGCACAACG
GGAGCTGAAGGCCTCATAGAGACCGACACCTCCGACAAAGCGGAAGCCATCTACGACCTGCAAGGACGACGCGTGACGCA
ACCCTCCCATGGCATATACATCGTAGAGGGACGGAAAGTGGTACTTTGA
>igc_K01186_O2_UC24-2_GL0125676_1966960_unknown_Lipid_Metabolism
ATGAAAAAAGTACTTACCGCCGCGGCAGCTGTGATGCTGGCATTTGCGGCAACTGCCTGTCCGGTCGCGGACGGGCCGGA
TGACGGTATCTCCCGTCAGAAACTGTTTTTTGTGGATGCTCAGGATACATCCAGAGCTGTCTCCTGCTACCGTATACCGG
CAATCACTACTGCGCCGGACGGCAGCCTGATAGCCGCTATAGACGAGCGGGTGCCCTCTTGCGGGGACCTGAAATGGAGC
CGGGATATCAACATCGTCATCCGCCGCAGCACCGACGGTGGCCGGACATGGGGCCCGGTGGAGAGGGTGGCGGACTTTCC
CGACGGGCAGTCGGCCTCTGACCCCTCGCTGATAACCGACACTGTCAGCGGTACGGTATTCCTCTTCTACAATTTCATGG
ACCACGACCGTGCGAAGGACGTCTATTTCTTCCACGTCGTGTACAGTACGGACAACGGCCTGACATGGTCTGAGCCGGAG
GACATCACGGCTCAGGTGGCTCCTGAGGAGTGGAGGGGCGACTTCAAGTTCCTTACATCCGGTCAGGGTACGGCCACCCG
CGACGGCCGCCTCCTGCATACGATGGTGAACCTCCAGAAGGGCCTGCATCTGATAGAGAGTACCGACGGCGGCCGCACCT
GGCATCTGTTGGAGGCTCCGATAGCTCCTGCCGATGAGTCGAAGGTAATCGAGCTGCCTGACGGACGCTGGATGATCAAC
AGCCGGGTCAACGATGGCGGCATGCGCTGGATCCATATTTCGGAGGACAAGGGCCGCACCTGGATCTCAAACCCTCATCC
TGACCTGCCGGATCCCGGCTGCAACGGCGCCATTGTCCATTATCCGTACCTCGGGGGAGATGACGGCTGTCTGCTCTTCG
TCAACGCTGCCGATTCCGAGTACCGCCGCAACCTGACTCTGCGCTGGAGTACGGACGGCGGTCTGACCTGGAGTGCCGGG
CTGACTATAGTGGAGGGCGATGCCGGCTATTCCGACCTTGCCGTCCTTCCTTCCGGAGATGTCGTCGTGTTCTACGAGCG
TGACGGATATACTGTCAATGAGGTGGCAGTTGTCCCTAAATCAGCATTGGGTATAGATAATTAG
>igc_K01186_O2_UC26-0_GL0074970_59316_Fusobacterium_Lipid_Metabolism
ATGATTAAAGAGCTAATGAAGGAAATAAAAAATAGAAATAAGAAAAAAAGTATCAATATAACATTAGGGGTTATCATAGG
GTATATCTTAACTGGTGGAATAGTATATTCAGAAGAAATTCCACTGAAAAAGAAAGCAATCTATGATGAAGAAATAAAAT
GGTTGTGGCCATTTGAAAAGGGGAGTGGAAAGAAAAAATTAGGTGAAAACATTAATGGAGAAGAATTACCTCCAGAGCCA
GAAGTGATACCACCTAAAAAAGATGAAATACCATGGGAACATGACCCAGATGGAATAGTAGAAGATGGGTTAGAGCAAGA
TTCAATAGATATGTATACTGGAATATTAAAAAGAGAATGGAATAAAGAAGAAAAAAAATGGAAAGTAGTAGGTCTACAAG
ATGAAAATGGAGATGGAATAGCAGATATATATAATCCAGATGGAGATTTTGATGGAGATGGGATAGAAAATAAGTATGAT
AAAAATTGGGCATTGAATGATGGAAAGCAAAATGACCATTTTATATCAAGTAATGGATTAGGATATGTAGATTCTGGGAA
TATAATTAAAATATTAAATAAAAATGATTGGAATTCAGATGAAATAAAAAGCCATTTATATAGTGAAGGACAACAGAATT
TATATAAAAATGGAATGAAAAATTTAGAAGATATAGATATAAAAACTATTACAAAACTTAACAAGTATAATGAAGAATAT
AACAAAGAAAATAAAATAGTTAATTCAAGTGATAATGTTGGAAATTTTGAAAATAAATTAAAAGAAATAGGGCAGAATAA
GCTGGATGAATATAATAATTTTACTGGAGGAGAAGATAATTTATTATTTAATAACGTTTTAAATGAAACTACAGAGCAAA
ACCTAAGAGAAAAGGACAATATACAAACTGTAAATAAAGGAAAGATTAATTTTACAAGAGTTAATCCAGGTCAATTAGGA
GCTAAGTCAAATAACTTTAAAGCTTATAATTATGGAGAAATAATAGGAAGAATAGATATGGATAGTAGTGGAATACCTGT
AAGTAATGATTCAATAGGACAGAAAGGAATGGCAGAAAGCAATTATTTATATAATTATGGCTTAATAGATGTAGAAATAA
AAAAAGAGGGTGGATATATAGGAAGTGTAGGTCAAATAATAGATAACAATATGTCATATTCTAAAAGTGTAGATAATGAA
ATTATAAATTATGGATATATTAAAAGTGTTAATACAGGGGGAGGAGTAGCAACAGGACAAGATGCATTAGCAATGGATGG
ATTAAAAATAGTACTGATAAATTCTGGGAAAATATATGCAGAAGTTAACGGAGATAAATCAGGAAGCAATGGACAGACAA
TAACAGGACAAGGAGTTCATGGGTCTGCTACAAAATTAAATGGTATTTTAGATATAAATGCAGATATTTATAACTATAAT
GACATTAAACTAGTATTAAAACAAGGAGATGATAGAATCAATCGAACTCATTATTTATATGGACAGAAAGCAACCATAGC
ATTGGTCCCACCACAAAATGAAACTGCTTATATGAATACTCAGTTATATAATTATGGCAATATAAAAATAGAAGATTTAG
ATGGAAAATTAGGGGAAAGTGGAATTTTATGTGGACAATATGCAGAAACTTTAAATCAAGGGGTAGATGCTGAAAATAGA
ACTGCCCAAAACAATATTTATAATTATGGAAATATAGATATTATTTCTAAAGGAGCGACAATTTCATATGGGCAAAGAAC
TTCAATAAAATATAATTCAATAAATATTAAAGAAAATCAATTATATAATTATGGAAAAATTAATATTTTTTCTAATAATA
AAAATTATGGACAAATTTTAACAACTTGGTCAAGTAAGGAATATTTTAAATCTGATATATATAATTATGGAGTAATAGTT
AGTGAAGGAAAAGAAACAATTGGGCAATCAATAAAAGGATATAAAGGAACTACCAATAACTATGGGCAGATAAGAGTAAA
AGGCGAAACACAAGATACAGCAGGAATGAAAATAACAGATGGAGCAAAAGGATTTAATTATGGAATAATAGAAGTTGATA
ATAAAGATCTTACAATTGAAAATATGGGAACAGGAATGTGGGCAGATGGAAAAGATTCAGAGGCATTTAACTATGGAAGC
ATTGTAGTTACTGGGTTAACAGGAACTGTTGAAAATGGAATGGATACAGCATATATGAGAGCCACTAATGGAGGGAAAGT
ATATAATTATGGGTGGCTTGAATTAAAAGACTCACTAGAGGCATTAACTATTGGTGAGGGAGTGAATTCATCTACTAAAG
CAGGCTATAGATCAGCAGGAGATTTTGACCTTAAAGGTGAAATGAAGATAATGGCAGAAACAGGAAAGGGAGATATCTAT
TCTAAAGAAAATTTCATTACAGCAGGGGGAAATGGCAAAGAAGGAAATATATCAGGACTTGAAAATCTTACATCTTCAGG
TGTATATGAAATTTCTACAATAGAAAGAAAAGGAGATAATGGAGAAAATGTAATTGACCTTGTAATGAATAAAACTAAAA
ATATAGAAAATTTAGAAAAAGACAGTAATACAAGAAGAATGATAAAAGAGTTAAAACTTGATAATGCTGTATATGGAAAG
GATTCAGAATTTGCAAAGAGCAATAAAGAGTTTTCAGAAATGATATCAAGGAAAGTATCAGAGGGAGAATCACTTGAAAA
TTTACTTGGGTTTGAATATGCAAATCTTAATGGACAAATAGTTGAATCAGGAAAAGTACTGTTGGAAAATCAAGAAAAAG
TTATGAATGCAGATAGAACATATCTAAGTGGACAGTTTAATAAGGAAAATAATTTTGACGCAGTGATAATCAACCCACAA
AATGAAAGTAAAATAGGTATATTTCATTTAAATTCAGATAAAGACCTTGACTCGCATGCTTCAGGAACATACAGATATGA
TTTGGAAAGCACTACTCTTATACTTCAAAATAATAAAAACTATATGATCGGGATGAATTATTCAAAATTAGACTATAAAA
ATAGAAATAGTGATATGAAGAAAACAAGTGTATTTGCAGGTCACAATTATACAAAATCATTGGGTGATATATCAGAATAT
AGAAATTATCTAAATGGTACGCTTACATTTAACTCTATGGATAGAAATGGAAAAAGAGATAATTTTAAATCATATACTTT
AAATATGAGAAATGAATATGTAAGAGAATTAGATATAAAAGGATTGACATATTCAGAGTTTACAGCTGGTTTGAAGACAA
CAGTATTTGGTCATGAAAAGATAAAGGAACATGGAGCAGATTTAACTTCAGATAGAAATATAGAAGTAAAAGAAAAAATA
GGAATATCAAATGAAGTAAATTTAGGAGTCCTTATGAATAAGAGTTATGAACTAGGAGAAAATAAAGGGAAAAATAATTT
TGGTATAAGTACATACTTAGAATATAAAAAAGAACTGATGCCTATTGAAGATTGGAGAGATGAATTCACAATAGGAACAG
GAAGTTATACAAAATATAATAAACCAGTAAAAGAACATGATTTAGGAGTAGGATTGGTAGTAATCTCAGCAAGATATGAA
ATTAAAGATGAATTATCAGGAACACTAAGTTTTTCAGCAGACACATTAGGAGATACAATGACTACATTTAAGATAGAATA
TAAGTTCTAG
>igc_K01186_O2_UC26-1_GL0048685_34273_unknown_Lipid_Metabolism
TTGTTTGCTCGTATTGTGCTTAAAGTAAATTTGGGAGGAAAGAATATGAAAAAGAGAAGAAGAGTTTTAGCGTTGTTGCT
CGCTGCGACTTTGACATTCAGCAGTTTTTCGGGAATAGCCATGGCGAAATCAGAGACAAGACCTGCGAATGGAACAACAA
AAGAGCAACCGTTTTGGAGTGGAACAGGGGGAAGTGATAAATTCCGTATTCCTTGTTTGGTATCTTTGAATGATGGAACG
GTCGTAGCAGGATGTGATGCCAGATGGACAACTTACGCAGATGGAGGGGGATTGGATACAATTGTATCTTATTCCAAGGA
CAAAGGAGACAACTGGAATTACACATTTGCAAACTATTTAGGGGATAACGGCAATGTTTGGAACAATGCATCAACAGCGT
TTATCGATCCGGCAATGGCAACAGACGGGGAAAATGTCTACATGATTGCGGATCTTTATCCAGCTGGATATGCATTAAAT
GGTGCAAAAGCATCTCCGGTTCCGGGAAAGAGTCATGATGCGAAAGGAAATATTCTTTTGGCAGATGCAAAGAACTGGAG
CGATGTGTGGGGAACAGAGCGTACACAAGCTTCCAATTATACATATCACTTAGAAAAGAATAAAAAGAAAGATGCAGAAT
CTGCATATTTAATCAAAGATGCAGACGGAAATACTGTAGATGGATATACTGTAGATGCATATTTTAATGTGGAAGGGAAT
GGTGTAGATACCAATCTTTTTGAGGCAGAGTCACCGTTTCAGGTATGGCCGACTGATTATCTGTATCTGACATCTTCTGC
AGATGGCGGAAAAACATGGTCTGAGCCTTCGATTTTGAATTTGAGAAAAGACTCTGAACAGTCACTTTTAGTGGGTCCGG
GACGTGGAATGGTTACATCCACAGGAAGAATCGTATTTACTGCATATGAGTTTACAAAAGGTGACAAGAATAGTGCTGCT
ATTTATTCTGATGACAAAGGAAAGACATGGAAACGAGGTGCATCTGTGTCCGATTGGAGTTCAGAGGCAGTTGTGACAGA
GGCTGATGATAAGTTGTACATGTTTACCCGTCATGGCGGATATTATGTATCTGACAATTTTGGAGAGACGTGGTCTCCTA
AGAAAGAGATGGGTATTTCCTATAATCTGAACTGTCAGCTGACAGCGGTTACTTATCCAGAGAAAATCGACGGAAAGACA
GCAATTTTATTTGCGGCACCATCTAATACAGGAAGTCGTTCAGCAGGAAAGATTTTTGTAGGGCTTGTGCAGGAAGACGG
TTCTATCAAGTGGGAATATGACTACAGCATTAACGGATCTGCATACTACGCATATTCTTGCCTGACTGTATTGGCAGACG
GAACAGTTGGACTTCTCTACGAAAATGCAGATACACAGCTGACATATAAGAATTTAGATATCAATGATATTGCGAAGGGG
GCAGCAATCGGAAATATCTGGTGTACAGATGGAGAGGGACAAACAGTGGCAGATGTCACGATGAAATCCGGTGAGAGCAA
AGAATTTACAGTAAACGGTATGAAAGACGGCGCAGAGGTAACTGTATCTTCAGATGACAAGGGAGTTGTCGAAGCTTTAT
ATGCAGACGGAAAACTTACAGTAACTTCAAAAGAAGTGGAAGGTCTGAAGAGAGCAGTTGTGACATTGAAATCCGGCAAT
GCATCTACAAAAATCAGAGTGACGGTGACAGATTCTGAAAACTATGAGATAGTGGATCTCAGAATCGGAGATACAAAAAC
TTATGTAGATAAGACTGGAAACTACGCTGACAGCAGTTTAGAAGGATTGGATAAGACAATTGCAGAAGTGGAACTGAAAG
GGGAAGATCCTCAGACAGTAGAAACACAGGTAAAAGCACAGAATGCAACTGCACAGGCAAAATTTGATGGTGAGAAAAAA
TCGCTAGACAGCTGTCTGTTTACATTTGATAAAGTTGAGAATAAAAATAATACATATAAGATTTCTGCACAGTCAGGAGA
TGCGAAAGTATATGTAAATCATAAAAAAGCACCTTCTAAATGTGTATGTACAACAACAGAAACAGAAATTTTGTTAGAAC
AAAAGGCAGATGGAACGGTTGCATTGAAAGATCTATCTTCCGGAGCGACTGGTTCATATTTGTATTTTTGGAAGGCAGAT
AATTTTAAATTGCATTTTGACAGAAATAGCAGTGCTGATGCAAACTGTCAATTAGAACTGTGGAAAAAAGCAGGCAAAGC
AAGTGAAGAATCAGAACTTCCGGGATATGAGAAAGTGACAGAGATTGCTCAGATTACAAACGGTGGACAGTATCTGATTG
CAGCGAAAGCGAACGACGGAAGCTATTATGTAGTGAATCCGGCTTCTGGCTCTAATAATTTTGACCATGTAGCGAAAGTA
ATCAAAGAGCAGGTAGAAGTAAAACCGGAGGCAGCAGTGCAACTCGGAAACGATGCACAGTTTAACGGAGAGAAAAAGAG
AATCAGCGAATGTCTGTTTACATTTGACAAACAGGATGATGGAAAATTCATCGTTTCATCTACAACAGCGGACAATCAGA
CAGTATATTTGACACCGAAGATGGCAACTTCTGCTGCAACACCGCTTACAACAACTCGTGCGGCGATTGAGGTGGCGAAA
GGAAGCCAAGGATTTACATTTACGCAGACAGAAGGAGGAACAAGGGGAGGAGTCCTGTTCTTCTGGAAAGACAATGAAGC
AAAATTACACTTTGACAGAAATAGTACTGTAGATGCAAACGGCAGATGCGACTTTGAGATTTACAAACAATCAGAGAATG
CATCTGACAGTGGAATCGCAGGATACGAAAAAGTAACGGAGTTGACAGAAATCACAGATAATGGGAAATATCTGATTGTG
GCAAAGGCTAATAATGGAAGTAATTACCTGTTAAATCCGGCACAGGGAAATGACAAATATAGCTATGTTGCTAAAGTGAC
AGGCGAGATGTACGAAGGTGAGACAACAACTGCGAATACAGAAATTGCGATTACCGGAAAAGCAGAAGGCCAGACAGCTG
TTACAATCGGAGATGTGACTTACTACATTTTTGTGGAGAATGATGTAAAAGAAGTGACATTGAAAATAGGTGAGACATAC
AATGTTCCTGGAAAGATTGTAAAAGAAAGCGGAGATGTAAGTAGTATCACAAAAGAAGAGCGCAGTGATATGCCTCCTTA
CAAGGCAATTACAAAAGTGGAAGAAGGAACATATCTGTTCGGAAGCAATACACACATTATGCTAAATTCGGCAAGCACAG
TGGCAGGAGATCCGAAAGGTCTTGGAATGTCATCTGCAAACTTTAACACAGGTGAATATAAAGATTCTATGTGGACGCTT
AAGAAATCCGGAAATGGTTACACAATGCAGGATGCGAATGGAAAATATGTAAACATTTCAGGACAGAATGTAGAGCTGAC
AGATACGCCGCAGGTGCTTACAATTGGAGACAGCAAACATGGTGGATTTGCAGTGTCAAATGGTTCTAACTATTTGAATA
ACTGGTCAGGATCAAACAATAAAGTGGCTGCATGGAGCGCAGATGACAATGCATGGTATTTCTACAAAGCATCAGAAGGA
AATGTGATTACAGCAAATGCGGCTGGAGAAGTAACTTTAGTTACAGAAGGAACAACTTATAAAATTACAATTAAAGGTAC
ACAGGAATGCGATCATTCATATACATGGGAAGAGACAACAGCACCGACGTGTACAGAAAAAGGTGTGGAGACAGGAACAT
GTAGTAAATGTAATGGCACAACTACAAGAGAAATTGCAGCACTTGGACATGATTTTGGCGAGTGGACAGTAGAAAAAGAG
GCAACTGAGACAGAAACAGGATTGGAAGTTCGTACTTGTAAGCGAGAAGGCTGTGATGTGAAGGAGACAAGAGAAATTCC
GAAACTTCCGGTTGCCCCAGAACAGGTAGATAAATCAGCATTAGAGAAATATTACAATGAATGTTTGGCATATTACAAAG
AGGCTGATTACACAGCTGACAGCTGGAAAGGATATCAGGCAGCAATGGCTAACGCAAAAGCTGTATTGGAAGATGAAGAT
GCTACAGAGCAGGATGTAGAAGATGCGATTGTAGAAATCAAAGATGCGGTGGATGGTTTGAAACGAGTTCCGGATGTCAC
AAAACCAAACAATGACAAAAATGACAGCAACAACAATGATAACAGTAAGCCGGCAAAAACAGGTGATACAGCTTCAGCAG
TTCCATTTATGTTAGGAATGGCAGGATGCCTTGGCGCAGCGGTTGAAGTTATCCGCAGAAGATTTGGAAAATAA
>igc_K01186_O2_UC26-1_GL0080079_208130_Blautia_Lipid_Metabolism
GATATTGCAGTGGCAAGAAGCGAAGATGGAGGAAAGAACTGGAGCAAGCCGGAGCTTCCATTCCACTATGAGGATTATGA
AGATAATACATTAGAAATTCCGGTAGGAACGCAGACGAGAGTAAATCAAAGTGCATCATTTATCGATCCGGTTCTTTTGC
AGGACGAAGAGACAGAACGTGTATTTTTGATATCGGACGCTATGGCGGCTGGATATGGTTCTCCGCAGGCAGTTACAGGA
AGCGGATATAAAGAAATTCAAGGGAAAAAATACTTGAAACTGCAAAAGGCAGGAGAAACAGATTATAATTATACAGTGAG
GGAGAATGGTGTTATCTATAATGATACAACGAATCAGCCGACAGAGTATTCTCTGAACAGTAATTTTGAAATTTTGAAGG
ATAATGTATTGCAGACAGTCAAACAAAAATCGTCAAGATTCGATCCTACGAACGGTTCGGGACAGCTTGTAACAGATGAG
ACAGACAAAGACGTTCCGATGAACATTATGTATGCAGATGCAGTATTCAAAGCATTGCCTACGACATGGCTGTATATGAA
GTACAGTGATGATGACGGAAAAACATGGTCTGATCCGATACTTTTAAACGGAATGGTCAAAGCAGAAGATTCAAGAGTGC
TTGTCACAGGTCCGGGAAGAGGCATGCAGATTAAAAACGGAGAATATAAGGGGCGGTTGATCGTACCGGTTTATGATACG
GCACAGTCGGGAATTATTTACAGCGACGATCATGGAGCAACATGGAATTATGCAAAAGGACCGTCTACGAAGAAAGCGGC
GATGTCAGAATCACAGATCGTAGAAATGCCGGATGGAACGCTTCGTGTTTATGCGAGATCAACAGGTTCTAAGATAGCGG
AAGCAGTGAGCCTGGACGGAGGAAAAACATGGACAGAAGCGGCGTATGTACCGGGAATGACCCAGCCGGGATGGGGATCG
CAGTTATCCGTGATCCGCTATGGCGGTCTGATAGAAGGAAAGCCGGCGCTGATCATGTCCACTCCTGCCGGTGTGGGAAA
TTATCGAAGAGACGGAAGAGTCAAGATCGGTTTGATCACAGATACCGGAAAAGAAGGAAGTGAAAAATATAAAATTGATT
GGACTTACGATTATTCGGTAGACAGTAAGAATGCAGGGTTTGCATATTCCTGCCTGAGCGAACTTCCGAATCACCAAATC
GGTCTGATGTATGAAAAGTATGATTCTTACAATCCGGCAGAATTACATTCACAGGATATTATGAAATATGAAGAACTGTC
CTTATCAGAATTAATGGGAAAAGAAGTTGTGGAAATCATACCGCAGACAGAAGGAAAGGGAACTGTTTCCCAAAGAAATA
CTGTGAAAAAGGGAAGCAAGATTACAATCGAAGCATATCCGGAAGAAGGATATCAATTTGTCCGTTGGGAAGATGAAAAA
AGAAACCCGGTAAGCGAACAGGAAAAATATACGTTTGATGCAAAAGAAAGCGCCGCTTTTACGGCTGTATTTGAACAGGA
AAAAGAAGAAGTCGATAAGTCTCATCTTAAAGAGGCAATCCGGCATGCAGAAGAACAGATGCAAGATGAAAAATATCAGG
ATGTAATTCCGGTTGTGCGCGAAGAGTATGAGGAAGCGTATAAAAATGCAAAAGCGATTGATGAGAAGCCGGATGCAACA
AGCGAAGAAGTGGAGACAGCGTATAAGACACTGATAGAAGTCGGGAAAAAACTGACTATGTATAAAGGAGATCTTACAGA
GCTTCAGGCGGCATATGACTTATATGCAGGCAAAGATTTGAGTATTTATACACAAGACAGTAAAACGGTTCTGGAAGAAG
CTTTAAAAGAGGCGGAAAAAGTCTTAAAGCTTGGAGAAAATGCAGTAAAAGAAGATGTGAATGAGGCATTGGAAAAATTA
AATACGGCAATAGAAGGACTCGAATTGATTCCGGCAGATAAGTCAAGCTTACAGGAAATGGTAGAAAAAGCAGCGGTATG
TGAAACGAAAATCGATGAATACACACCGGAGACTGCGGAGAAGTTTAAAACAATGCTTGAAGAAGCGCGAAAAGTGTTGG
CGTTAGAATCGCCGAGTAAAGAAATGATCGATTCCGCATATGGCGCACTGCAGCAGGCGATTTCCGGGTTGGTTCTTCGT
GCAGACATATACAAGGACAAACTAAAAGCGCTGATTGAGGAAGCTGAGAAAAAAGATTTGAGCGGTTATACGAAGGAGAG
CGTCGAAGAACTTAAAAAAATACTTCTTGAAGCAAAAGCCGTTTTGGAAGATCCAAGTGTGGGATGGGAAGAAGCGGAGC
AAACTTTGGAAAACCTGCAAAAAGCTATAGAAGGTTTGAAAAAATCAGAGACAGACTCCCCGGCGGAGCCGGATTCCGGT
AATACAGATATTGTGAATCCGGACAGTTCACCATCGCCAAGTGACGCAGCATCGGTAAGCAATGAAAAAGCTGTGAAGAC
AGGCGATAAGGAAACGCCGATCGGATGGGTAACTTTTGGATTTGCGGCAATGCTTGCTGCAGCGGCAGGATTTTTAGGCA
GAAAGAAAAAGCATTAA
>igc_K01186_O2_UC27-0_GL0096702_759255_Bacteroides_Lipid_Metabolism
ATGATGAAAAAAAACGGTATCTTTTTAGTTTGGGGATTCTGGCAGTTGGTTTGTATGTCGGCTGCCGGTCAGGTCGATGT
CACTTTTCATCGGGCCAGTTTGCCGGTTCTTTCCGGAGAGGACAATAATCATGTTGGATATCTGCAGGCAATCAGGCCGG
CCGGCAGCAAGGATCGTATGACAGGGCTTTCTTATTCCTTTGAGGGAACAGACTGTCTGGATCAGGTTGAGGAAGTTTCG
CTCTATGCTTGCGACAACCGGGGGAAAATGGATCGGGACAAGCTGCTTGCAGTTTCGAAGGTATCAGGTATGCAGGGACA
TTTCAGGCTTCATGAAGCTTTGGCGTCGGATACCTGTTATTGGGCTTTTGTAGTCAGGACGCGTGAAGGGTTGCCTTTGT
CGGGACGGGTCAATCTGAATTGTACTGAGGCGACGTTTGACAGTGGAAAGGTTCATCTGGGAACAACATATACGGAAGGG
CTGCGTACCGGCATCGCACTCCGCAAAAGCATGCAGGATGGAGTAAACACCAGTCGGATTCCCGGACTGGTAACCTCCCG
GAGGGGAACGCTGCTGGCCATTTATGACGCCCGCTGGGAATCTTCAAGAGATCTGCAGGGAGATATTGACATCGCATTGA
ACCGCAGTGAAGACGGAGGGAAGACATGGCAGCCCATGCAACGGATCCTGGATCGCAAGGAATGGGGAAATTTGCCTGAG
AAATATAACGGTGTGGCTGATGCCTGTATCCTCTGTGATGAAAATACAGGAACATTGTATGTTGCAGGACTGTGGATGCA
CGGAGTGCTGGACGGACAGACCGGCCGATGGGTGGAGGGACTGACGCAGGACAGTACCCGATGGATTCATCAATGGTTTG
ACAAGGGATCTCAACCCGGACTGGGGGTTAAGGAGACCTCTCAATTCCTGATTACGAAAAGTACAGATGACGGGAAGACC
TGGAGTGAGCCGGTAAATATTACTTCGCAGGTCAAGCGGCCTGAATGGTGGCTTTATGCACCTGCTCCCGGGCATGGCAT
TACTTTAAAGGATGGAACACTGGTCTTTCCTACTCAGGGACGTGACCGGAACGGATTGTCGTTTTCCAACATGATGTATA
GCAAGGATGGGGGAGAGACCTGGACGGTCAGTACTCCTGCTTATTCGAATACGACGGAATGTATGGCCGTGGAACTGGAT
AACGGTGACATCATGCTGAATATCCGCGACAACCGGAATCACGGTAAGAAGTCACCTAACGGGCGGAGAATCTGTGTGAC
TTCCGATCTGGGAACAACCTGGAAAGAACATCCGACTTCGCATGCCGTACTGACGGAGCCTACTTGTATGGCTTCTGTTC
ATAAGCATGTGTATCGGGCAGAAGACGGAAGCCGGAAAACCCTGCTGGCCTTCTTTAATCCCGATTCTTATCAGTCGCGT
GACCATCTTACCCTGAAGCTAAGTTTTGACAACGGGATGACCTGGCCTGAAAAATACTGGCTGACACTGGATGACTGGGG
AGGTTTCGGGTACTCATGCATTACTTCCATTGATGAAGATACGCTGGGAATTGTTTATGAAGGAAGCGGAGCTCAGCTGG
TCTTCCAGCAAATCAGGTGGAAAGATCTTCTCTGA
>igc_K01186_O2_UC27-1_GL0053551_141035_unknown_unknown
ATGAAAAAGTCGATATTCGGGTTCATTTTGGCAATCTTGCTGATCTGTCCGTTTATGTCACAGGTACTGCGGGCGGAAGC
GAGAGACACAGACAGTAAAGTAACAGATGCAGATAAGATATTTTATTATTCTTTTGATAACATAAGCGGCGGTCTGATCG
CAGATGAATGGGGCAGCAGAAATGCAGTGATTTCCGGTGGAAAGATCAGTACCGGAAAATCCGGCAGTGCACTTGAAGTT
GAGAAAAATACAACAGGAGCTTCCGTTTCGAATGCTTCTGTTACAAACGATGCGTGGACGGTCAGCTACTGGGTATACAG
TAAGGCTCTTTCAGAGAGAAGTTCTGTTCTGATGAGCAGCGATGGAAAATATTCTTTCGATGCTGCGATCAGTTCCTCCA
ATCTGAAATCCGGTGTACATGTAGGAACCGGAAGCGGTGATGTCCTGACATTTCAGTATACACTTCCGGCAGAAACATGG
GTACATATGACATGGACACAGGATAAGACAAACGGTCTGTCTCTCTATGTAAACGGAACGTTTGTTCAGACAAATACCTG
GACAAAAACAAATAATTTCCCTTGCCCGGCTGATCTTTTCGGCGGCAGCGGATTTGAAGGTAAGATTGACGAACTGAAAA
TTTATAACCGCGTACTCACGGAAAATGAGATTCTGGCGGGTATGATGGGCAAAGGACTGAATATTTCCGAAACCAAAAAA
GAACTGAAAGTCGGTGAAAATTGGCAGATCGTGACAAATCTGATCAGTGATCAGGAAGATAAAACGATCACTTATACCTC
CTCAAATCCGGAGATCGCAGCCATAAGCGAAGATGGAACCGTACAGGCAAAGAAACGCGGTACGACGCAGATCTTTGTGA
AAAATGCAGCATCCGGTTATGAAGAAACCGTAGAGATCAGTGTTATCAAAGAAATCACGATCCATAATACAGTTCCGGTT
TATAAGCTGGATGACTCCAAACTTTCTGATATTGATAAAGATGAAACCAATGCACAAGGAAGACGTTACCTTGGTCAGCC
GGATATGGTCATGCTGGATGACAACCGTACGCTGATCACAGTTTATCCGGTCGGACACGGACATGGTAAACTGGTTATGA
AGGTAAGTGAGGATGCCGGAGAAACCTGGACGGAAAAGACCGATATCCCGTCCTCCTGGACAAAATCGCTGGAGACACCG
ACGATTTATAAACTGCATCTGGACAATGGAACGACAAGGCTGATGCTGATCACAGGTCTGCCAAACTGGGGAAATGGTGA
GACGGATGCGAACGGTCACATTGGCGGATGGAATACTTCCTATTCTGACGATGGCGGAAAGACATGGAGCGAATATAAAA
ACTGGCATGAAAAGAAAAAAGACGGAACCACAAACTATACCATCGTTGCGATGGCAAGCCTTATACAGTTAAAAGATAAA
AACGGAAACAATATCCAGAAATGGATGGGCGTTTACCATGATGTAAACTATGTCAACTACAAAACCTATCTGACCTTTGA
CGAGAGCGGAAATGAACAGTGGTCCGATCCGGAACCTTATCTGAATGAATATCGTACAACAGAGAGCAAGTATCAAATGT
GCGAGATCGGAATGTTCCGTTCACCGGACGGAAAACGCATTGTCGGGCTGGCAAGAAGCCAGTCCCATAACAATCCGTCC
ACATTGATCTATTCAGATGATGAAGGAGAAACCTGGTCTGAGCCGATGGATCTTCCGGGATCCCTTGCCGGAGAACGCCA
CAAAGCACTGTGTGATCCGATCAGCGGCAAACTGGTGATCACATTCCGTGAAATCCAGTATGACCTCAATAAAAACAATC
AGTTTGACGGTGGGAATGACTGGATGGCAGGTGACTGGGTTGCATGGGTAGGAACTTATGAAGATCTGATGGAACAGAAT
GACGGTCAGTGCCATATCCTGCTCTGTGAGGACTGGGCAAATAACCGTTACTCCGGGGATACCGGATATACCGGAATGGT
CGTTTTACCGGATGGAACTTTTGTTATGGATTCTTACGGACACTGGGACAAAGAATTTTCACAGAGCTGGCAGGGTAGTG
ACGGCAGCGGTTATAATGTCAAGACAGACCTGTGCTACATCAAACAGGCAAAATTTAAACTGGCAGATGTGATCGGTGAG
TCTGCGATTGCAGTTAAGGATGTCACGCTGGATCTATCCGAAGTAAAACTGACAGAAAGGGGACAGACCGTACAGCTTAC
AGCAACGGTAGCACCGAAGAATGCAACGAATAAGCAGGTAAACTTTTCGAGTGACAGGGAAGAGGTGGCAACCGTGGATG
AAGAAGGGAAAGTTACCGCAAAAGCAGACGGAACAGCTGTTGTAACGGTTACAACGGTAGACGGAAATAAGACGGCAATC
TGCAGCGTTACGGTAGAAATTCCAAAAGATCCAAAACCAGATCCAACACCGGCACCGAAACCGTCTGTTCCGGATAACCA
GGAATCGACAACGGGTTCCACAATGACGGTTGGCAGTGAACAAAAGTCAGGAAAAGGCATTTACCGCATCACCGGAACCA
GGAAAACAGTCACATTTGTAAAACCGCTGAATGATAAAAATACATTTTTTAACGTGCCTGCAAGTGTAAAACTGGCGGAT
GGACGTTATAAAGTAACCGCAATTGACAAGAATGCATTTAAAAATAACAGAAAGCTGAAGAAAGTTACGATTGGAAATAA
AGTAACCAAGATTGGTGCCGGTGCATTTAGCGGGGCGAAAAATCTGAAAGCGATCACGATAAAATCAAAATTGTTGAAGA
GCGTCGGAAAAAATGCATTGAAAGGTATCCATAAAAAATGCACGATTAAAGTTCCGAAAACAAAGTTAACAGCTTATAAG
CGACTGCTGAAGAAAAAAGGCCAGAAAGCAAGCGTAAAAATTACAAAATAA
>igc_K01186_O2_UC28-2_GL0079110_2639971_Ruminococcus_Lipid_Metabolism
AATGGTAAGACCTGGAGCTATACCTTTGCCAATTATTTAGGAGATAATGGAAATGTACATAATAACGGTTCTACGGCATT
TATTGACCCGGCACTGACGACCGATGGTGGGACTGTTTATATGGCAGCGGATCTGTATCCGGCCGGAACAGCACTGAACA
GTGCAAGTTATGCACCAAAGACAGGACACACGGGATATGATTCCCAGCATCGTCTTGTGCTTGCAAAAGCAACAGACAGT
GTGACGGCCGCTTCTGATACAGCACAGCGTATGAATGCAGCATTTACTTATTATCTGGAAAAGAATCTGGATGAGAATGC
CACTTCTTATTATCTGCTGAAGGATGCTTCGGGAAATACAGTCAGCGGTTATACGGTGGATGCGTATTTCAACATCACAG
GAAACGGAGTCAATACGAATCTGTTCTGTGGAGATTCTCCGTACTTCCCGTATCCGACAGATTTTATTTATGTGACAAAA
TCTACAGACGGCGGAGAGACCTGGTCAGAGCCGACACTTCTGGATGTAAAGAAAGCATCCGAGCAGAGTCTGCTGGTAGG
ACCGGGACGCGGAATTGTAATCTCTACGGGAGAACATAAAGGAAGAATCGTATTTACATGTTATGAATTTACAAATGGTG
ACAAGAACAGTGCGGCAATTTATTCTGATGATAATGGGGTAACGTGGCACAGAGGAGCATCTGCAAAGAATTTTAGTTCT
GAGGCAGTTGTCACAGAGGCAGACGGAAAGCTGTATATGTTTGTACGTCGTGAAAATGTCTACTATGTATCTAATGATGG
CGGAGAGACCTGGTCAGATCCACAGGCAATGGGAATTTCCTATAATGCGACCTGTCAGCTTACAGCTACCACATATTCTG
AGAAAATCAATGGAAAGACGGCCATCTTTTTTGCGTGCCCGTCCAATACATCCAGCCGT
>igc_K01186_O2_UC29-1_GL0026493_678406_unknown_unknown
ATGAAACAGTTTGGCGTTTATTCTCTTGCGGGATTATTGTCGATTGCCGGCCAATTTTGTATCGGCGGCGAAAACGGTTT
GGATAAAATATATTCGCCTAAGGTTGTTGGAGTTCCGCCGGCGGACGCAGTCTCGGGGCTTTGCGAAATGCCCGACGGAA
AAATACGCCATTACAACTACGGCGGGCAGGCGGAGAATTTGATAAGGGGCCCGCATAAAAAGGTATCCAATAGAATGTAC
GTCGAATCTTCCGACAGGGGGCTGACATGGACCGAAACACAGGCTCCCGCGGGAAAGGAGTTTGGGGTATCCTTCGACAA
GTCGCGCGGAAGGTATTTTAATATTATAAATATAGGCGAAACCGCGTGGTTTCTGGATTGCGGGACTGACGGCGAATGTG
TCGGAAAGACGCAAATATGCCCGTGGTGGCTGGAGATAAACGCCGAGCCGCTGGTGCTTGACGGGCGCATTCTGATGCCC
ATAACATTGCGGACTTCAAGCTCGCAAAATTTGGATTTTGTCTTTGGGGCGGTTTTTCTGATAAGCGACGATTTCGGCAA
AAGCTGGAAAAAATCGAACCGCCTTAACGTCCCGCACCACAAGGCGGGGGGCATCCACAAAGGGACGCGCTGGAACCACG
ACGCAATGGAGCCAACCGTCGTGAAGCTCAAAGACGGGCGCTTGTGGACAATCCTGCGCACGTCGCTCGACAACCTTTGG
CAGTCGTATTCTTCCAACGGCGGCTTGACTTGGAGCAAGCCCGTGCCGACAAATTTTTACGGAACGTGCGTTATGCCAAA
AATAAAACGCCTTTCCGACGGGCGCCTTTTGCTGATGTGGTCGAACGGAACGGCCCTTCCTGAAGTTGAAGGCGCGGACG
GCGTCTGGGAGGACGTATTTACGAATCGCAGCGCAATTCATGCGGCAATTTCCGACGATGACGGCAAAACGTGGCGCGGA
TTCCGCGAGGTACTTCTCGATCCGCGCCGCAACGCTTCCGACTTTTCTTCTGCCCCCGGAATGGACAAGAGCGTCCACCA
GTCGCAATTTATCGAGGTTGCGCCCGGAAAAATTTTGGCTTCAATCGGGCAAAGCAAGCTGAACAGGAGGCTCGTGCTTT
TCGATGTCGGGTGGCTTCTTGAAAAGTCGCGCGAATGCGATTTTTCAAACGGCTTGCAGGATTGGAGTGTGTTCAACTAC
AAGAAGGGAATAAAGGGGCACTGCGCATACGATAGAATCGAGGGTTGCGGGCTTGCCGACAATCCGGATTCCCCAGACAA
AAAATGTCTGCTGTTAAAATATGTTCCCGACAATTCTCTCGTAAGCGATCTCCGCGGGGCGGTGTGGAATTTTCCAATGG
CGCGCAAAGGCGAAATAAAGCTCAAAGTGAAAATTCCGTCGGGATTTAAGGGAGCTAAGGTTATGCTGCACGACCGCTGG
ATAAATCCGTCCGACGAAGTTGCCGAAAGTTACGCGCTTTTTTCCGCGGACATACCCGAGTTTCTCGGCGACGGTTCCAC
CCGCGAGCTTGTTTTTATATTCGACGCCGACAGCGGCAAGGCGGAACTTTCCTGCGGCGGCAAAAAAATTGCCGATTGCA
AAATCTCCCGCAAAGCTCCGATAGGGATTTCATACCTTCACTTGCAGACTTCCCGCAAATCACCCGACGCCGGAATGTAT
GTATTGTCTGTGGCTGAAAACGGCTTTTGA
>igc_K01186_O2_UC29-1_GL0079507_2062508_unknown_Lipid_Metabolism
GTGGAGGAAGAGAAAATGAGTTTTTTTCTGAATCATTCATTGAGAAATCCGAGAAATTCGGAAGGTTCTTTTATTCGTCT
GTCTGATGGGCAAATTCTTTTGGCCTATACCCGCTATCATGGAAAAAACTGGCAGGATTCATGTCCTGCCGATATTGCAT
CCTGTATTAGTCCGGATGGTGGAATACACTGGGTGCCGGGATCAGTCATTGTCAAGCATAAAGCAATGAATGTCATGTCA
GTTTCTCTGCTGCGCCTTCAGGATGGGCGTATAGCCATGGTCTATCTGGAAAAAAGCAGCGGTAAATATTCGGGTGTGCA
TTTCATTGATTGTCGTCCCAAAATCATTTTTTCCTCGGATGAAGCAAAAACATGGAGTGATCCCATTGAGATTGTTCATC
TTCCTCCCGTTTATATCTGCATCAATAATGATCGTTTGATTCAGTTGAAAAGTGGACGACTGTTGCTGCCCGGAGCCTGT
CACAGATATGGGAAAAATGCCAGTCTTAAAGAAGGAATTGGTATCTTTTTTTATTCTGATGACAATGGAAGGAACTGGGA
GCAATCATCCCTGTGCTGCTATCCTCCGTCATGGTTACGATCCGGCTTCGGATTACAGGAGCCGGGTGTCATTGAACTTG
CCGATGGTCGAGTAATGGCTTGGTTCCGAACAAATGCAGGATGTCAATACAAGACTTTTTCTGCGGATCAAGGCAACTCA
TGGAGTGAATTGGAACCTGCTGTGGAGTTTCTTTCTCCGGAGTCTCCGTTGTCCATGAAACGTGATCCGAACTCCGGAGA
CCTGTTTGCCGTCTGGAATGATTATCACCCATCCCATTCTGTGCAATTTGATCCGGTTTGTTCATGGGGACGGACACCGC
TGGTTCTGTCCCGCAGCAAAGACGAAGGTAAAACATGGCATGTTCATTCCATACTGGAAAACTCTCCCCTGCATGGCTTT
GCTTATGCTGCTATGTTATTCAATGACAATCATCTTTTATTAGAGTACTGTTGTGGCTCAGGTGCAAATGGAGGTTCCAT
GCTTCAGGATTGCAAAATCAGGACTGTTGCTTTATAA
>igc_K01186_O2_UC30-1_GL0073945_690493_Bacteroides_Lipid_Metabolism
ATGATAAAATCACTATTCAGCCCTAAAAATGTAAAATTGCATCCTAACGGCAACATTCACATTCCACGCTCCTTCAAATC
ATTATTATCCTTATGTATAGGAATGTTTTCTATCGGCCTGCACGCTGCTGATACTGTATTTGTCAAAACTCCACAAGTTC
CTATATTGATAGAAAGACACGATAATGTCTTGGCTTATCTGCGTCTCGATGCTAAAGAAACAAAGACCCTTGACAATATC
ACTATCTCCTTCGACAAGAATGTGCCTTTGTCACAAATCAAAGCTATTAAATTGTATTATGGAGGAACAGAAGCCCCACA
AGACAGAGGGAAAAAACGCTTTGCGCCCGTAGAATACATTTCCAGCAACAATCCGGGGCAAACCCTTTCTGCCAATCCAT
CTTATTCTATAAAAAAGGCAGAAGTAACACCTAAAACCAATACGCTGACACTGGAAGGCAAACAGGACCTCTTTCCTGGA
TATAATTTCTTCTGGATAAGTATCGAAATGCAACCAACAGCTTCACTACACACAAAAATCTGTGCAGAAGTAACTCAAGT
AAAAGGTGACGGAAAAATTATACCTACAAAAAGTACAACTGAACAAAAAGTCGTACAAAGAATGGCAGTAGGAGTTCGCC
ATGCAGGTGATGACGGTTCAGCCGCTTTCCGTATACCCGGACTGGTTACTACAAACAAAGGCACTTTGTTGGGAGTATAC
GATGTACGTTACAACAGCAGTGTAGATTTACAAGAACATATCGACATAGGTCTCAGCCGCAGTACAGACGGAGGAAAGAC
ATGGGAGAAAATGCGCTTGCCTCTATCGTTCAAAGAATACGGTGGACTTCCTTCAGCTCAGAATGGTGTAGGTGACCCTT
CTATCTTAGTAGATACCAAAACTAACACTGTATGGATTGTAGCAGCATGGACGCACGGAATGGGTAACCAGAGAGCATGG
TGGAGTTCACATCAGGGAATGGACTTGAACCATACCGCTCAATTGGTACTCGCCAAAAGTACAGATGATGGAAAGACCTG
GTCAGAACCAATCAATATCACAGAACAAGTGAAGTTTCCAGAATGGTATTTCTTATTACAAGGACCGGGACGAGGCATCA
CAATGAAAGATGGTACATTGGTATTCCCCATTCAGTTTATTGACAAAACCCGAATCCCCAATGCAGGTATCATGTATAGC
AAAGACCGTGGAGAAACATGGACCATACACCACCATGCACGTACTAATACTACAGAAGCACAAGTAGCAGAGCTTGAGCC
AGGCACTTTAATGCTGAACATGAGAGACAATCGAGGAGGAAGCCGGGCTGTTTATACCACACAAGATTTAGGTAAGACTT
GGAAGGAACACGAATCATCTCGTACTGCTTTGATAGAGCCCGTATGTATGGCCAGTCTAATCAGTGTAAAAGCGAAAGAC
AATGTATTGGGTAAAGACCTTTTAATTTTCTCCAACCCCAATTCTACAAATGCTCGCAAAGACATGACAATTAAAATCAG
TATGAATGGAGGAAACACCTGGAGTTCAGAACATCAGCTCTTATTAGATGAAGGATATGGATGGGGATATTCCTGCCTGA
CAATGATAGATAAAGAAACTATCGGTATATTGTATGAAAGTAGTGTAGCTCACATGACTTTCCAAAGCATTAAACTGAAA
GATATTGTAAAACAATAA
>igc_K01186_O2_UC31-1_GL0067913_2334195_unknown_Lipid_Metabolism
ATGGAATTCACCTCAAAACTCATGTGGGAGCCGGGAGAAAAATACACGAATCACCGCATTCCCGGCATGACCGTTACGGA
AAAGGGAACCGTGCTTGCGTATTGCGAGGCAAGGACGGCTGCCGGCGACTGGGCGCTTATGGACATTCTTCTCTTCCGCT
CGGAGGATGGGGGAGAGACCTTCGGTGAGCCGGTCGTCATGGCTGCCGGAACAAAGGAACACCGGACGGTCAACAATCCT
GTGGCTGTTCAGAACGCGGACGGAAGAATACTGTTCCTGTGGTGCGAGGATTACTCGGTGAACGGCGGCAGGGTGCTTGT
CCGTCACAGCGATGACGACGGGCTGACATGGAGTGAGCCGGAGGATATCACCGCAGCGACGCTTCCGGAGTACCGCAATG
CCTTTGCCCTCGGACCGGGGCACGGGATCATGACCGGCGGCACGCTTATAATCCCGGTGTGGATGGTGCCGAAGCGGTAT
GAGGCAAAGCTGACCGCGCATATGCCGTCGGAGATATCAACGCTTTACAGCACGGACGGCGGCGAAAGCTGGCAGACCGG
CGAGATCCTCGGCATGACCGACAGGATCGTAAACCCGAACGAGACCGAGGCTGCGGTTACCTCGGACGGTCAGGTGTTCC
TGTCGATACGCCACCAGAGTATGCAGAGAGTAAAGGCATACTCCGCGACCGGGTATTCCGGATGGTATGATTATTCGCCG
GATTACAGTCTCAATGACCCGCAGTGCTTCGGTGCTGTTGTTTCGGCTGAGGAGAACGGCAGGCACGTCCTGTATCTTGC
AAATTGCGACTCAAAAGAACGCCGGTCGGGTGTGACGCTGAAAAAAAGCACCGACGACGGCAGAACATGGGAGACAGTTC
ACGTCATTGACCCGGACCGCGGCGGTTATGTCGAGCTTGCATACGACAAGACCCGCGGATGCCTTTACTGCCTGTATGAG
GAGAACTACGGCGAAAGGGTTTATTTCGTGAGGGCTGTTGAGGGATGA
>igc_K01186_O2_UC35-1_GL0166078_131251_unknown_Lipid_Metabolism
ATGGACAAATTTACATCTCTGCTCAGTCTTCTCTCACTGGGCTTGGCGTTTTCCATGAACGGGCAGACAGCCAAGGCGGC
ATCGCCTGTCCTTTCCAGCACAAACACTACAACAAACCACATGTCAGCCTATATGGCCGAAGAAAGTTCCACGTCTGACA
ATGAAACTGCCGAAGGGACTCCCGTCACCATCACCGTCGACATGACCACCGGAAGCCTGGCCAGCGGTACGGGAAGCACC
TATTCCAACAGCTGGACCAGCACGGCTACTGACCCGCAGCTTTCGCTGTCGTGCGGTGCCAACAACATGGTAGCCAACGG
AACGAGCCTGGCACTCTGCCAAGGACAACGCGGCAATACGTACACCCTCAGCGTACCCCGCGGATGGCTCATCAGCGAAT
ACGCGTTCGACTTCACCAACTCGGGCGAAGACATGACCATCACGCCCGACGGCGGCAGTGCCATCACCTGTGAGGGAGAC
GGCACTGCTCACGTGGCGGCGACAGCCATCAATGCCCAGTCGGCAACATTCACCGTCACAGCCGCCAACGGAACGGCAGG
CGCACAGGCTATCACAACAAACTTCACCGTCACCGTGGACAAAGCGCCGGAAAGCGAATTCAATGTGACCGAGATATTCT
CGTCGGAGACAGGCGGCGACATACCCTATCGCATCCCCGCCATTACGCGGCAGCCGAACGGCAACCTTCTCGTTGTTTCG
GACTACCGCTACTGCCGTGCCGACATCGGTTTCGGCCACATCAACATCGTAGGTCGCATCAGCACTGACAATGGCCAGAC
GTGGGGCGAAGAAATCCTTATCGCCGAAGGGAACGGAATTACAGGCGATCCGGCCTGCGGATACGGCGATGCAGCCATTG
TCACAGACAGCATCTCCGGGCGCATCCTCATGATGTGCTGCACGGGCAACGTATTCTACTCCAACGGCAACCGCCAGAAC
CCGCTCCGCACCGCGCGGCTTTACAGCGACGACGGCGGCCTCACATGGAGCCAGCCCGAGGACGTCACCGAACAGATCTA
CGGTCTCTTCGACGAGGAAGACGGAACTTCAATCGCAGGCCTTTTCTTCGGTTCCGGACGTATCGCACAAAGCCAGCTCG
TCAAAGTGGGAGACTATTACCGGCTATACGCCGCACTCTGCACCCGCAGCGGCAACCGTGTCATCTATTCTGACGACTTC
GGCGGAACATGGAAAGTGCTTGGCGGCGTCAACGCCACTCCCGCGCCCAGCGGCGATGAGCCCAAATGCGAAGAACTTCC
CGACGGCCGCGTGCTGCTGAGCAGCCGCATGAACGGCGGACGCTACTTCAACATCTTTACGTACACCAACCGGGAAACGG
CCGAGGGCTCTTGGGGCACAGTCGTGGCCAGCAACCAGCAGGAAGGCGGCATCACCGTCAGCCAGAACTCGACGAACGGC
GAAATTCTCCTTATTCCGGCCGTGCGCAACGCCGACGGCAAGAAGATGTACCTCGCTTTGCAATCCATCCCCTTCGGTCC
GGGACGCGCCAACGTAGGTCTCTGGTTCAAAGGCCTCGAAACGTATGGCGATTACAGCACCCCGGCGACCTTTGCTTCCC
AATGGGAAGGCAGTTACCAGGTGTCGCAACTCAACTCGTGCTATTCGACCATGATGATGCAGGCTGACGGCAAACTCGCC
TTCATCTATGAGGAAAGCACCCCGACGGCTGTCAGCGGTGGCTACACCATCGTCTATGCGCCCCTCGATATCGAAACGAT
CACCGGCGGCCTTTACAGCTTTGACAACAGCGTGAACCGCATGGATTTTTTAGCCGACGGCGTCGATGAGCTCACAAGTT
CACTGGAAACGACCGGTTACGTAGGCACCATCTCCGAAGAAGGGATTGCCGACGTTTACCAAGCCGCCGACGCCTTCAAA
AACGTTCCGACGTTCGACAACTATTTCGCCATCATCAGCGCAATCAACAATCCGGCCAAAACCATCACTTTTGATCCGGC
CAAAGTGTACCGTATCTACAACGCACGCGCCGAGGAAGCCCTCAGCAGCCTTAGGGTCAGCCAACGTTCCAACGGCAATT
TCTCGGGAAACATCGTCACGGCGGAAGACTTCGGCAGCAATGACTATGCTGCACTTTGGAAGTTTGAAGGAAACGAAACA
GACGGCTACAAACTGAAAAATCTGAACGCTGATGCCTACTACGTGGCAGCAGAAAGCAACGCGTCTCTCAATACCACCGA
AACGGCCTCTGTGCTGGCCATCGGCGAAGGTTCAGCCAAGGATAACTGGACGCTCGCTGTGACCAACAACACGAGCCTGG
GCGAAAACGTCTACCTTAACGCACACCACTGTGACGACGCCAACCAAGGCAATCCCAACAGCCACGCCATCGGCACGTGG
AGGAACGGTGCCTCGGATGCCGGCAACCAATGGATGCTTCAACAAGTGGATACTATGACGACAACCCTCGATGAAAGCGG
ATACGCAGCAGTCGACTATCCCTTCGCCGTCCGGCTGCCTGAGGGACTCACGGCCTACACCACACTCGGTGAAGAGAAGT
CTGCCCTCGTGCTGAAAGCCATCGAGGGTGACGTGCTCCCCGCCCACTCGCCCGTACTCCTCGGCGGCAATGCCGGGACC
TACACGCTCACCATCCTCGACGAAAACACCGACGAACCCCTCGCCACGGGGTTCGACGGTGTGACGGTACGCACCATCAT
CAGCAACGACGCGAACCACTATCTCCTCGGCGTTGAAGAAGGAACAAGCGAAGCTGTGTTCAACCTCACCTCGTCGACCA
GCATAGCCGCCAACACGGCTTACTACACAACCACGACCGAGGACATCGACGCCTTTACGCTGACCACAAACACCGTAGGC
ATCGACGGAGTGACGGCAGGACCGGAAAAGAGCACTTCATTCTACGACCTCAGCGGCCGCCGCGTGGAGAAGCCCGCACA
CGGCATTTTCGTGACCGGTTCGGGCAAGAAAATCATCGTCAAATAA
>igc_K01186_O2_UC36-1_GL0096063_1548754_Bacteroides_Lipid_Metabolism
ATAGAGAGACAAGATAATGTCTTGTTCTATCTTCGTTTGGATGCTAAAGAGAGCCAGACTCTTAATGATGTAGTGTTGAA
TTTTGGTAAAGGAGTGGATCTGTCTGAAATTCAGTCTATAAAACTTTATTATGGTGGTACAGAAGCATTGCAGGACAGAG
ATAAGAAACGTTTTGCTCCTGTGGGATACATCTCCAGTAACACTCCGGGAAAAACGCTTGCCGCCAATCCTTCTTACTCA
ATAAAAAAATCGGAAGTGAGTAATCCTGGCAATCAAGTTGTTTTGAAAGGGAACCAAAAACTGTTTCCGGGAATCAACTA
TTTTTGGATTAGCCTGCAAATGAAGCCGGGTACATCCCTTACCAGTAAAGTGACTGCCGATATTGCTTCGGTCACTCTGG
ATGGTAAGAAGGCTCTGTTGGACGTTGTTTCGCAAGAAGGAATTGAACACCGCATGGGGGTAGGAGTACGTCATGCCGGG
GATGATAATTCTGCCGCATTCCGTATCCCAGGATTGGTGACTACTAATAAAGGTACACTGCTGGGAGTTTATGATGTACG
GTATAATAGTAGCGTGGACTTGCAAGAGCATGTTGATGTTGGTTTAAGCCGTAGTACAGATGGTGGAAAAACCTGGGAGA
AAATGCGTTTGCCTTTGGCATTTGGGGAGTTCGGTGGTCTGCCTGCCGGTCAGAATGGAGTAGGAGACCCCTCTATCCTT
GTTGATACAAAAACAAATAATGTTTGGGTGGTTGCTGCCTGGACACATGGTATGGGTAACCAACGTGCATGGTGGAGTTC
ACATCCGGGTATGGATATGAATCATACTGCGCAACTTGTTCTTGCCAAAAGTACGGATGACGGTAAAACGTGGTCTGCAC
CTATTAATATCACAGAACAGGTAAAAGATCCGTCTTGGTATTTTCTGTTGCAAGGTCCGGGTCGAGGCATCACTATGAGT
GACGGTACTTTGGTATTCCCTACTCAGTTTATTGATTCGACACGTGTACCCAATGCAGGTATCATGTATAGCAAAGATGG
TGGTAAAAACTGGAAAATGCACAATTATGCACGCACGAATACTACAGAGGCTCAGGTTGCTGAGGTCGAGCCCGGAGTAT
TGATGTTGAATATGCGTGATAATCGTGGTGGAAGTCGTGCTGTGGCTATTACAAAAGACTTGGGTAAAACATGGACAGAA
CATGAATCTTCTCGCAAGGCATTGCCGGAATCG
>igc_K01186_O2_UC38-1_GL0130804_2184784_unknown_Lipid_Metabolism
ATGAAGGGAGATGAAGCAGAAAAGATGATGTTTGATCTTGAACCTACAATAGAAAAGACGCTGCTTCGTGCAGGTGATGG
TGCCTATGTGTCCTATCGAATCCCGGGCATAGTCATGGCCCATTGCCAAACCCTGCTGGCTTGCTGTGAAGGTCGGTCGC
ATGCACGAAGCGATTGGGGCAGCATTGACATTTTATTGGCCCGCTCGGAGGATGACGGTGCTACGTGGAGTCCGTTTCGC
GTTATTCAAGGGCAAACGGATGCGTCAGCTGTTCACACCTACAGCAATCCAACGCTCATTGTCGATAACGAACTGATTCA
TTTGATTTATCACTGCGATTACAGACAGGCTTTTGTGCTTCACAGCGCCGATGATGGCTGCACATGGTCTGAGCCTGAAG
AAATTACGGATACCTTTTTGCAGTTCCCTTTTGGATGGAATGTATGCGCGACAGGCCCCGGCCATGGAATCCGCTTGCAA
GAGGGGAGGCTTCTTGCGCCGATCTGGCTTGCCTGTGGTGAAGAGGAAAATGGTGTTCGCAAGCATTTTCCCTCGGTGGC
GGGCTACATTTATAGCGATGACCGAGGGAAAACCTGGAAGGCGGGCCCGTTGGCATCTGAGCTGTTTGACGGTAACGAAA
CTACGGTTGCGCAGACATGCACGGGAAGCGTGCTATTCAATTTCCGCACACGCCATGCATGCCACAAGCGTTTCATCGGC
CGCTTGGAAGCCGGAACGGCAGCCTATTCCGACATTCAGATGGCAGAAGCGTTGGATGATCCAATGTGCTTTGGCAGCAT
GCTTTGCCTGGCAAATGGCGAAATTGCATTCGTTAACTGCGGCAGCGCTGTGGAACGCAGAGATCTGACATTGCACATTT
CATCGGATAGCGGTGCATCGTGGCGCTATGCCGGGCGCCTGGATCCAAGCGGCGGATATGCCGATATCGCCTGTGCAGGC
AAGCGGCTCTATGTGCTGTTTGAACGAAGCGATACGGAAAGCAAGTGCGTTCAGGAGCTTGTCTTGAAAGTGTTCATACT
ATGA
>igc_K01186_O2_UC40-1_GL0045714_1677298_unknown_unknown
ATGGGCGGAGCCAGCATTACCGAACTTTTTCGAACCGTTCATGACCCCGTGGTGACCGGTCACAGCGGGTTGCATGCCGG
CCGTGAACTGATGATGCTCCCGGGAGGAGAAATTCGTCATTACGGAGCTCATTTCTACCGTGACAGGAGTGGGAAAAATG
CAGCATTGCCGGTGGTGCGCCGCAGTTTTGATTATGGGATCAGCTGGCTTTTGGAACCGGTGACCGGGAAAACTCCGGGC
GCTTCCATTCGAAGTCCTTATTCCGGTGATTATCTCACCCTTCGTCGAAGGGCGAAGCAGCCAGACAATTGGCATGAGTT
CTGGCCGTATGATCTGTTCCCGCTGCCCGGTGATGTACCGGAAGGGGTCTATGTATTTCGCTCGAACCATCCTGACGACA
GGTGGGAAATGGAACAGATCTTTTCTGATCCTATCCACATTCAACGACAACCACTTCCTCTGCGGAAACGTCAGCGATGG
CTGCTCGGTGCTGAGCAGTGGATTGACAAAACGCTCTATCCGGTGGTTCTTATTTCCGATGACGATGGCCGTAGCTGGCG
GAAAACAATTTTGCCGCCTCCGCCGGTTCATACTGTCGCATGGCCGCACAAGGGACCGCGCTGGCTTCAGTGCGGCTGTG
AACCGGTGATCGCCGAGTATCCGGATGGGCGGCTCCATATGCTGTTGCGAACCTCGACCGACCGCCACTGGCAATGCTTT
TCCGAGGATGGCGGGGAAAGTTGGAGTTCTCTGGAACCGTCGCCGTTTTACGCGGTTGCGACAATGCCGAACCTGACGAC
TCTTGCCGACGGTCGACTGCTGGCGGTTTGGAACAATACCTCTCCGCTGCCGGAACTCGATCATGCGCTTCAGACAGATT
TGGACGAGGATGCGCGCAATGGCGTATGGGAGGATGTATTTACCAATCGTGATGTGCTGCATGCCGCGATCTCCGACGAT
ATGGGAAAAACCTGGATCGGTTTCCGGGAGCTGTTGCTGAATCCCATTCGAAATTACAATGATTTCCGCACGATCGGCGG
CTCCTGGGTATTGAGGGATAAGAGCATCCACCAGACTCAGGTTCTGGAACTGCCGGAAAACAAGGTTCTTGTTGCACTTG
GTCAGCATCCTTGTTGTGAAGCGTTGCTTCTGTTTGACCTCGACTATCTCTATGAGAGAGAACGTCGGGAG
>igc_K01186_O2_UC40-1_GL0085393_2346829_unknown_Lipid_Metabolism
CCGGCTCTGGCGGTAGATAATAATGAAAACAGCGAACATTATGGTCGTGTTTATATGCTGGTTGATATGTTCCCTTCAAA
TATCGGATTTGCAGCTGCAACACAGGGCAATGGATACAAAGAGGTGAACGGGCAGAAATATCAGGTTTTGACAGACAGCT
CCAATGCAGAATACACAGTGCGTGAAAATGGAGTTGTATATGACAGCCAGGGCACAAAGACAGCATATCAGGTTGAAGTG
GAGGACAAACAGCCGTTTACAGCACGCGGTGAACTCTACAAAGATGGCAAACGAGTTGGAAACATCTATAAAAACAGTGA
ACTGAAGGTTCAGCAGACCTGCTATCTGTGGATGACATACAGCGATGACGATGGCGAGACATGGGCAAATCCAACGGATA
TCACACCGATGGTAAAAGCAGACTGGATGAAATTCTGCGGAACTGGTCCTGGCGCAGGGGTACAGTTGAAAAACGGAACG
ATCATGTTCCCTGTTTACTGTACAAACGGAAACGGCAAACAGTCTTCGTTTAATGTATACAGTACAGATGGGGGAAAGAC
ATGGAACCGCGGCGGATCACCGAACAATGGCGGTGATATGCAGAATGCATCAGATGAGCTGACAGAAAGCTGTATCATAA
CTTTGGATAACGGACATCTGATGCAGTTCATGAGAAGTTACAAAGGAGTTGTTACAACGGCAGTCAGCACAGACAATGGA
CGGACCTGGAGTAAAACAACAACACACAGTGGCATTGTAGATCCGTATTGTCAGATGTCAGCCGTACATTATGGAACACT
GACAGATCCGGCAGATGGTCAGCAGAAAGAAGCGATTATCTTCTCAAATCCGGCAGGCGGCGGAAGAAAAGGCGGTAAAG
TCCGGATTGCATTTGTAAATGCAGATGACACACTGACATGGGCATATTCGAAACTGATCGAGGAGAATAAATATGTTTAT
TCTTCGCTGACCGTTATGCAGGATGGAAATATTGGACTGATTTAT
>igc_K01186_O2_UC41-0_GL0118651_5833846_unknown_Lipid_Metabolism
AGCCAGATAGCCTGTACGTCTCCCAATTCCATTTTGATGGATATACCCGAACGTGTTCTTCTTTTTGATATGGGGGATGC
AGGTTCCCGTTTTTATCGGATACCCGGTCTTGTTACCGCAGCGGATGGAACTTTGGTTGCAGTTGCCGACAAACGTTGGG
AAAAAATCAACGATCTACCCGCTAATATCGATGTGGTAGTACGAAGAAGTGAAGACAATGGAAAAACATGGTCGGAGGCC
ATTACTATTGCTGGAGAAGAAAGCACTGTCGAATATGGAGATCCTGCTATCGTTTTGGATAAGCAAACAGGAAATCTTAT
ATGTATCATGGCATCAGGAAACGGTTTATGGCAGTCTAATTCGGACGAATATATGAGAATCAATGTAGCAAAGAGTATGG
ATAATGGTAAAACATGGACTGATCCGGTGGATATTACTTCCCAAATTTATGGAACAAAATGTGAAGATAAACAAAGAAAA
CAATGA
>igc_K01186_O2_UC43-0_GL0025490_1657548_unknown_Lipid_Metabolism
ATGAAAAAATTTCTTTGTGTTATATCGGCGTTTATGGCAACAGCCTTTATGGCAAGCACAGCTGGTGCTCAGACTGTAGT
GTTCAAGAGTGACACCGTTTCTAACTGTTACCGCATTCCGGCTCTGCTTAAGACCAATGACGGCAAGATTATGGCTATTA
GTGATTTTCGTCCATGTCGTACAGATGTAGGTGGTGGTGTTATTGATGTTGTGGCGAAGACAAGTGACGATAATGGCGCA
ACTTGGGGAGAAGAGAAGACATTGGTGAAAGGAGACGGTCCTAATAAGCCGTTCGATATAGCCCATGGCGACGCTGCTGT
AGTGTGTGACCGTAAGACAGGCGAGATGCTTATGATGTGCGCATCGGGCAATGTTTGGTATTGGCGTTCAACACTGGAAA
ATCCTAATCGTGTAGGTCGCTATTATAGTAAGGATGGAAAAAACTGGACAGGTAGCGAGATAACATCAGATATTTACAAA
TTGATGAATGGTGCCGTAAATAAGCTATTTTTCTCTTCAGGCCGAATTTGTCAAAGTTCTAAGATAAAGGCAGGTAGCAA
CTACCGTATATATTCAGCGTTGTGTACAAATATTGGAAATGTTGTGCTCTATTCGGACAACTTTGGAAGAACATGGCTAC
CATTGGGAGGTGCAGATGCTCGTCCTACACTTGATGGTGATGAGGCTAAGGTTGTGGAACTACCAAATGGAAGTGTATTG
TTGAGCAGTCGTTCACAGAAGGGCAATGGTCGTATCTTCAACATTTATACTTATACTAATGCAAAAAAAGCCGAGGGCAA
ATGGGATAAGCCGGTATATCTCGACAATAAAATCTATCCGTCGGCAAGATGTAATGGTGAAGTGTTGCTTGTTAAGGCCC
GTCGCATGTCTGACGGCAAGCGTACACACGTGTTGCTCTACTCGGTACCGATGAGTGGAAAGAGAGAGAATGTGGGAATT
TATTACAAGGAGTTGGCATCGGCAGATGATTATTCTTCGCCTGAATGCTTTAAGTCGGGATGGAAGGTTTACCGTGTAAG
TAATACCGATTCGGCTTACTCAACAATGGAGCAAATGGCTAACGGTAACATAGCCTTCTTCTATGAGGAATCAGAACAAA
AAGGTGGCTACGACATGGTGTTTGACAGCTATACTCTTGCAATAATAACAAATGGCGAATTCCAGCACTTGAAATAA
>igc_K01186_O2_UC43-0_GL0049935_1967211_unknown_unknown
ATGAAAGACATGATTATCACTTGTCTATTGCTGTTGCAGTTTATGCAGCTTTCAGCACAACGATACAAAAGTAACATGCC
TTGGATTGACATATCTGAAAACTATGCGGTACAAACCGTAATTTCCCAAGGTACGCCTATCGTGTATAATGGTCATCCAA
CAACTCTACTTTTAGAAGATCTGAAGACTATTTTTTGTGTGTGGTCTAATGGACACGGAGGCAAAGCTTCGTTTATGGGA
ATAAGTAATAATGCTGGTTTGAGCTGGACTGTTCAAGAGACACCTGCCGATTGGCAAGGAATGAGTAATTGCCCTAGTAT
TTATCAAATGACTGATAAAAAAGGGTGTCAGCGTCTTTTTGTCTTTTGTGGAGATCCGGATATGGGATACTCATACAGTG
AGGATAACGGAAAATCGTGGTCTAAGGTTAAAAGTCTTCACAAACCTTGTGTTATGGCATTTACTAGTATTGTTCGTTTG
AATAATGGTGACTATATGGGATTTTATCATAGAGGATATAAAGATTGTGACCAATCTCCATTAACACTTTGGAGCGCAGT
GTCTCATGATGGTGGACTCACTTGGGAAGAATCGGTAAAAATTGCATCCGTTGAGGGGCGTTCACCTTGTGAGCCATGTG
TTTTTCGTTCACCAAACGGTAAACGACTGATATGTATAGCTAGAGAGAATAATCGTGTAGGATTGTCGCTCATGATGTAT
TCCGATGACGAAGGTAAAACTTGGTCTGAAATGAAAGAAACACCATGGGGGCTGACGGGAGATCGTCATGTGGTTCGTTA
CGCGAAAGACGGTCGGATGGTAGCTGTCTTCAGAGATATGGCACCAAATAGTCCGACAAAAGGACATTTTGTTGCATGGG
TGGGAAATTATAAAGATTTGGTTGAGGATACTTCAGGGCAATATCGAATTAAACTTCTGCATAGCTATGCAGGTTCTGAT
TGTGGTTATCCTGGCTTAGAAATTTTACCAGATGGAACTTTGCTGGCTATTACATATATAAAATATAATCCGGGTAAAGA
AAAGCATTCAATCGTGCAAGTAAGATTTAAGCTTGATGAAACGGATTCTATGTTGAAAAAATAG
>igc_K01186_O2_UC44-1_GL0093290_1284967_unknown_Metabolism
ATGGAGATTTGTGGAATGAAAAGATTTTTGGCTTTAGCAATTGCGGCTCTGATGATTTTCTCCTGCGCGGCCTGCTCCTC
CGACGGAAACGGCGACACCACCGCAGCAGAAGGCACCACTGCGGCAGACACCGTTTCGGATGTCATTGCCGCGCCCGCAA
ACGATGACACGACCGCTCCGTCCGAGACGGCCGCCCCCGCGGAAAACGGCGGCAATACCGCCTCTCCCGCGCCCGCAGAC
AGAAACAATAACATAAACATAATCATTAAGCCTGCCGGCACGGCAAAGCCCTCAGTCGGCGGCAGTTCGACCGTTACGCC
CCCGAAAACGGACAATACACCCGTCGAGGTCGAAACCGACCCCAAGAAGATTATCGTCTCGGCAGAAAAAGAGTGGATAT
TCACCGAGAAAATTACGGATTCCTGCCACGCCTCCACCGTTCTGCCTCTTGATGACGGCTCAGTTATCGCAGCGTGGTTC
GGCGGCTCGTCCGAAAAGGAGAACGACGTCAACATCTACACCTCGGTGCGCACCGAGAAAGACGGCTGGAGCAAGCCTAT
AGTTGTTTCTGCGGCCGCCGAAATAGCCCACTGGAACCCCGTTCTGTTCCAGAAGGAGGACGGCACCGTCATTCTTTACT
TCAAGGTCGGCAAGGATACCGATTATTGGCAGACCTATTATGCAACCTCGACCGACGGCAGAAGCTGGAGCACTCCCAGA
GAGCTTGTCCCCGGCGACAACAGCGGCGGCAGAGGCCCCGTCAAGAACAAGCCCATAAGACTCAAAAACGGCACTGTTCT
TGCACCCGCTTCGACTGAGATCGACGGCGAGTGGAGAGCATTCGTTGACATTTCCACCGACGACGGCGCGACTTGGACAA
AGACCGCTAATGTCGATTCCAAATACTGCACATGGTTCAAGGTTCCGATGATTCAGCCCACCCTCTGGCAGTCCGCTGAC
GGCTCCGTCCATATGCTCACCAGAACAAAGCTCGGTAAAATATACAGGAGCGACTCCCTTGACGGCGGCAAGACCTGGTG
CAGAGCATATGCAACCAACCTGCCGAACAACAACAGCGGTATAGATCTTGACACCGATGACAGCGGTAGGATATTCCTAG
CCTACAATCCCGTAGGTATCCCCGGCATCCGTACTCCTCTTGTTCTCTCCGTTTCTACCGACGACGGTAAGACCTTCACC
AAGATAAAGACCTTTGAAAGGGGTTTGGCCGAGTATTCGTATCCCGCAGTCGTCGTCAAGGGTGACACCATCCACATCAC
CTACACCTACGAGAGAGACTACATCGCATACTGGCAGATAAAGATCAAATAA
>igc_K01186_O2_UC47-0_GL0048485_19304_unknown_Lipid_Metabolism
ATGGCAAAAAAATGGACAGCTGTGCTGATGGCCATTCTCATGGTGCTTACCGCATTTCCGGTGACCACCGCGATGGCAGC
CGGCAGCAGCGAGGCAAGTAAGCCGGCAGACGGTACGACCCAGGGTCGTCCCTTTGTCAGCGATCATCCGTCTCATTGGT
ACCGTATTCCCAGTATGGTCACCTTGGATGACGGCACTGTCGTTGCAGCTGCTGACGCCCGTTGGGACGGCGGTATGGAC
GGCGGCGGTAACGATGTGATCACCGCGCGTTCTACGGATAACGGCGACACTTGGTCTTACACATGGGCCGGCTATTACGG
CGATAACGGCAATAAGTTTAACAAGGCGTCTACCAGTTATTGCGACAGCAATATTGCAACTGACGGCAAGACCCTTTATA
TGCTGTCTACCTTCTTTGCTTCCGGCGTTGCCATTAATGGCACTTCTGCGAACGCACAGCCTTCTAAGGACACCGGTTTG
GACAGTCAGGGTCATCTGCTGCTTGCTCGTAACGGCGGTGACTATGACTATTATGTGGGTGCGGTAGGTGCTGACGGCTA
TGCCAGCATTTACAGAACCAGCGACAGCACGGTTGTCAGCGGCTACAAGGTGAACGGCGAGTTTGAGCTGTTTAAGAATG
ACGCTTATGTTGGCTGCGTTTGGTATTCTAACTGTGAGTTCCAGGCCAAGAAGTGCCAGTACCTGTTTTTCCGTACTTCA
GCGGACTACGGCAAAACCTGGAGCGCACCGTCCTTGGTGAATGCCAGAAAGAGCGGCGAGAAGTTCTTGGGCGCAGGTCC
CGGTCGTGCCATCGTAACGGATGACGGCACCATTTGTATGCCGGTTTATGTATACGGCGACAATGCTTGGGGCTCCGGCG
ACGCTTCTCAGGCAACCAGCTTTATTTACAGTAAAGACCAGGGCAAGACCTGGAGCCGTACGGCGAACTTTACCAACACA
TCCTCTTTTGGCGGCAGCGGTTGGTCCAGTGAGGCGCAGCTTGTAGATTTAGGTAACGGCGTGGTGCGCTGCTTCTACCG
TAACGGTAAGAAAAAGATTATGTACTGCGACGCCACTTGGACCGGCTCTCTGTACAGATGGGGCGATGTGGTAGATACTG
GTATTGACATTTGGGGTAACTGCCAGCTGTCTGCCATTATGTATCCCTATCTAATTGACGGCAAGCGCGCCATCTTGGTT
TCTTCTCCCTCCTCAACAGAGGGTCGTAAAACCGGTGCCATCTTCACCTTGCTGCTGAATGACGACAATACTGTTTCTAC
CGAATATGCCAAAAAGACCATTACCGCAGAGGGCGCAACCTTTGCGTACTCTTGCTTGACGGTGTTGAAAGACGGCCGTG
TGGCAGATTTGTACGAGACGGATGCCTGTGACTTTACCTATAAAGTTTTTGACATCCAATCCCTCACCGGTATGGATGTG
GATGTTCCCACCACAACGGACATTCAGATGAATGTGGGTCAGAAGAAGACCTTAACCTTCTCTGCGCAGAATGTGAATAA
CTCTGCAAGCGATATTGTGTCTTTGTCTGCTGCGAAGGAAGTACCCGGTGCCACTGCCAATAAGGCAACGGATGCCAATT
ACAGCGGCGATTCCGTTTCTGTAAAGCGTGCTTTGTACACCTTTACCTCTACCGGTACAGAGTACACCATTGCCCACGCA
GGTATGTACTTAAGTGTGGGTACAAACGGTAAGGCCGGCTATCCCGGTGCGTCTACGCCTGCCAATGTTACATTGCGTGC
AGTAGACGGTGGCTTCCAGCTGTTGCAGGATGGTCATTATGGCCTGTATTTTATGGAAAAAGATTCCAAGGGCAATGTGG
TGAACCACTTTGAACGTTGGGATTTTGAGGGTAAAGATAAGGATACCAAATCAGAGGCAGAAGTACTGAAAGCCACCACC
TTCCAACTGTATCGCAGAATCCGCACCGGCGAAACCGGCAGCACGGAGCTGCCCGGCTACATTCAGGTGAATACCGTGGA
TGACGGCGAGGAATATTTGATTGTCTATCACGGTACGGACGGCTATTTCCTGCTGAATCCCTCTACTTCTACAACGAATA
TGTATGCCCATTGCTTAAAGGCAAACGGCGGCAGCACCGTTGACGGTTACAATGTTACCGTTACTGCCAACGCAGTAGGC
AACGCTGTGGTACAGGCAGGGCTGAATACTTATAATATTACGGTTGTGGACGGCGACTTGGCTGTGACCGGTGTGGTTAA
GTATGACCCGGTGATTTATACCCACGGTGATGCTTCCGGTAAGGGGCAGCCGTATATGTATTGTGGTTCCTTGATTTCCG
ACGGTTCTCAAGCCGGCGAAAAGGAGACCCATTATACGGTTAACGACAGTCGTTATACCATTACCGGCATAAAGTGCGTG
GAGGATTCCGCTGCGGATATTAAGTATGCGGACGGTAAGCTCAGCGGTACTTTACATATTGCAGATACTGCCGAGTATGC
AAATTATAACAAGGGCGAGACGGTTACCATTGAGACGAGTCTTGCAGATGCAGACGGCAATATTTGGACCCAAACCGATA
AACTGTATGTGGCTTCTAACCCGGTAGCAGGACATGCCTACGGTGCGCAACAAATTTGGGGTAACTGGGCGAATAGCATC
AATTTAAATGCGCTGATATTCGTAGCTGAGGGCTCTTATGGTAATACCGACCGTAAAACAACCGCTGACACTAAGAATAT
TGGCAATGCGATCAACATTGAAGACGCCAATGCAATTACATATAATCGCGATGAAACTATTTTGGGGCATTCCTTTGTGA
ACAACGCTGGCGATAAATACGGAGGACTTGGAGATCACAATAATGCAGGCGGAAACATAGGCGATAAAAGCGATATACTA
TATGTTAAAGATGCGAATACGGTTACAGCGTATTACTACTATGATATGAGTTCGGATAGCAACCAGGGCATTAAGCGGCT
AAATACTTCCGGTACGCAGTTCAGCTTTGATCTTGCAATTACACCGGTGCAAGTGGCTGGTAAAAATGTATACATTGATA
TTACAAATGATGTGGCCTTCCCAAGCAATGACAAACTGAATTATTTAAGTGGTGAAGGATTTACAACGCCGACAGCGTAT
TTTAACGAGTATGAGTTTGGCGCCGATAAGCAATATCATACAGTGACAGGCACTACAAATGTACTTGCAAATACAACGGC
CACCATGAACGGTGTGTCCGAATTGCAGGCAGAGACCAAGAACTCTTGGTCTAACAAATATTATGCTGACAACTGGGTCA
ACCTTGGTATTACCTTCCAAGTCAAAGTCTGCAACAAGAGCATCGAGCGTAAGCCGTATACTGAAGCGGTGAACAAGGTG
CGTGTGTCCACGGACTACACCAAGGAGACTTGGGACAAGTACACCACTGCGCTGCTGAACACAGAGGCATACCTGAACAA
TTACACCCTGCTGACCACAGACGAGACCACCAAGGATGTGGGCACGGTTTTGAAGTCTACTTATACGGGTCTGACCAAGC
GCGCCGACTTTACGGAGCTGGAAAAGGTGGTAGAGCAGAACAAGGCGGCTTATGACAAGGGCTTTGCCGGCAATGTAACC
GATACAGACCAGAATAAGTACACGGTGGACAGCTGGCAGAACTTTGAGAACGCCTATAAAGCCGGTGCGGATCTGCTGGC
AAAGTATTCGGAAAAGGACAGAAACAATGTGGCAGGCTTTACACCAGGTCCCGATTCTGCGGAAAAGACCACCCAAACCG
AAATTGACGAAACCGCAACCCAGCTGAAAAACTCCGGCCTTGTGGTTGCTGCTGACGCCAGCGCCTATGAATCTGCCCGC
AGCATCAGCGCCACCATCGACCGCACCGCGTTCCCGGACAGCGGTACCGCCATTACCAATACGGTAACCAACGGCGACAG
AACCATTTATAAAGCCTACAATGGCAAGGATTATGTGAATCTGCCTGCTGGGCAGCAGATTACGGTAGACGACTTTACTG
CGGATTTGCTGAGTAATATGAATGTAGGCGAGTCCTCCGAGAGCGGCCGCATCTTCACCGTTGCCTGCACCGTCAACGGC
AATGCCTTTGAAACGAGAGAGGGTAAGGCGCAGTATCACTACGGCACCATTGCCCATTTGGATTTCTTTGCTTACAAGTC
TCAGGATACCGTTTGCGTTGTGCATACGAAAACCGGCGATACAAAGATTGACCTTGCCAAGTGCAATTATCAGTTGTCGC
TGCTGGTTCAGCGGGATACCACCATTACGGTTACCACAGCCACCAGACCCAATGTGATTGTTGCTGACTACTTTGGCACG
ATTTTGGGCGCATTTGAGGGCGCCACCAGCGTAACTGTAAAGGGCAACACCGTAACGGTGGGCAATACAGTGATTACCGC
CAAGGATTCCCCCAAGTACACCTTTACCGGTTGGACCTGGAGCGAAGGCACCCATCAGATTCCGGCGGGTCAGGTTGCGA
AGATTGTGCAGAGAGGTACACCCACCGGCGTGAATGTGGACTACACCGTCAGCAATAACGGTACGGCTGCCAACGCCTTG
ATTAACGGCGCCACCCAGTACACCGCACCCGGTATCAACAAACCCTTAGAGCTGACCTCAGACAACGCAGCGTACTGGAC
CCGTACCGTAAACGGTGTGGAGACTTTGGCTTCCTACGAGCAGAATGTTACCCTGTTCAGCGCCAATACGAAAACGACTT
TCACGGCTTATGCCAGCTTAAATGATCTGCCCAAAAATTTACAGGAACAGGCAGAGAGCGGCACGCCGGCTTTGAATGGC
GTAGGCTTCTTTGCAGACAACAAGTTTACCCTGTCCTGCGATTATTCTGCCGGTGCGGATGTGACCGTCTTGGAGGTGGG
TGTGATTTACTCCGACACTAAGAATGGAAAGGACACCCTTGTGAAGGGCGGCGGCGACGATGTGCAAACGGTTGTGTCCC
GCAATGTTGCCAACTGGACGGGCAGTCCCAATTCCGGCACCTTTACCATGACCAAGAAGGGCAGCGATACGGGCAGCCAT
TATATGCGTATGTATGTGAGCTACCGTACTTCTCGTATGAACACCCAGGTACCCTTTGTGGTTTATGGTGATATTTATCA
GTGCGTAAACGGCGCTGTTTCCGCAGTGAACTAA
>igc_K01186_O2_UC47-2_GL0009821_222623_unknown_Lipid_Metabolism
ATGAAAAAGAACCATTCGGCATATTCACAAACATGGAAAAACCGGATACGCACTGCAGCCACATGCGCTTTTGCGGTCAC
AGCGTTTTCCGCGCTTTCGCTTCTGGCTTCCGCCGCAGATAAGCCTTTTATCCCCCAGGCGGGAAGCATCCCTGCCAGTG
AAGGCAACTATTCGCTGGATACTCCTTTTAATGAAGAAGGGGAGGGAACTGCGGGCAGCAGGTATTTCCGTATTCCCGCC
ATCGTTACCCTTGAAAACGGTGACCTGGTTGCCACAGCAGATGCCCGCTGGGAGACTACGGGTGACGGCGGCGGTCTGGA
CACGATTGCTTCCGTCTCCAGCGACGGCGGAAAAACCTGGTACTACAGCTTTCCGTTTTATTTTCCGGACAGCGACGGAT
ATTCAGGCAAAAACACCAGCAACCCTAAAATGTCCCATGCCACTACCATCATCGACCCCGGACTTATTGCCGGGCCGGAC
GGCACTGTGTACTGCTTTGCGGATGTGAACCCTTCAGGAAGCACCACTCTGTACAAAACCATCGGCACAGGAACCGGCTA
TGTTACAGTAGAAGGAAAACGCTATCTCGCAGTTACGGACAACTATTCCAATGTAGAGACGGAACCAAAGGACGATAACC
TGAATACTTATCCCTATTATGTGGGTGATTTTGACGAAAACGGTTATGCGAAGATCCTCAAAAGGCAGGATGGCAGCGAA
ACCGGTTACGGCGTGGATGAGTGGTACAATCTCTATACGATTGAAAACGGCACCTATGTAAACAACCTGACACAGAAGCA
GTTGGCACAGGGTGAAAACCTCCCGGATGCCCAGCTCTACAACAACACAGATATCCAGCAGAACATCTTCTATAAGGATT
CACAATTCCATGTATACAGCATCGGCTATATCTGGATGATCACCTCCAAAGACGGCGGACGTACCTGGGAACACCCGAAG
AACATCAACGACCAGGTCAAGCGCCGGACCGATGAGCATGCTATCCTGATATCGCCGGGCAAGGGCATCGTAACCAACGA
CGGCACTCTTGTTATTGGTTTTTACGACCACGGCGGCGAAGAAAATGCCAGCCTCGCATACTCCTCTGACGGCGGCGAAA
CCTGGAAACGTACCAATGATATTCCCGGCGCATCCGCTGGCGGATGGTGGTCTTCCGAAAATGAGATCGTGGAGCTGGAG
GACGGCACGCTGCGCATGTTCTTCCGCAACGGCCAGAATTATATCTGCTATGCGGATGCTGTGAAAGATCCGGGAACCGG
TGAGTACGTCATGGGCGCACCTGTCAAAACAGCAGAAGCCGCATTTTCCGGCTGTAATGTAACAGCACTCTCCTATTCGA
AAAAGATTAACGGAAAACAGGCGATCCTGGTGGCATGCCCCACTGCCAACGGCCGTACAAAGGGTAAGATTTTTACTTAT
CTGGTAGAAGCAGATAAGAGCATGACGCTGCTGAACTCTTTTGCAGTACCCCAGAAAAAGAATACGATGTTCGACTACTC
CTGCCTGACGGAGCTGCAAAACGGAACGATCGGTCTGCTGTGGGAGACTTCCTGGAACGATATCGTTTATGACAACTTCC
ACATCCTTGACCTCTGCCCGGACGCCGACATCACCAATACCTCCGTCAGCCTGGAACTGGCCGAGGGTGAGACTTACCGG
AGGACGTATGACGGCGCTTACGAGATCACAAAACAGCCGGATGAATCCGTGGCCTCCCTGCAGGCGGAAAACATAACCTC
TGTCATCCCTCTGCACGCCCATGTGTCCAACACGGCCTCCAGCCTGTCCAGCTTCTCTGCGAATGCAGACAGCAATGCAT
GGCTTATGGATGCAGAATTCACCTTTACTGCCTCCGGCGACTACTGGCAGATTAAAAATGCTGCAAAAAATCTTTATCTC
GCCAATGATGGTGCGGATACCTTCTTCCGCTCCACGCCTATGGACATGAAGGTAACAGATGTCCTCGGCCAGGGCACTTT
CCGCATATGCCGCTCAAACGGAGAAAGATTTGTTATCTTCTATCCTGCGGAAATGGATTTCAATGCTAATACAAGCTATA
GCAGCAGCAGCAACTTTAACTATGAACTGACACTGCTGGAGAAAAAGGCCTCTGTTTCTGACAGCGACATCCTGCCGGGA
TATCAAAAGGCCACCAGCATCACCAGTGGAAAGAGCTACCTGATCACCGCTCTCTGGGAAAACCGCGTCATCGTCCTCTA
TCCGGAGAACGGCAAGGCAAGCCAGACCAGACTGGCGGCAACATCACCCATCCCTGTTTCCGTAAAACGCCTTGCGATCA
CAGCGAATGGCGCCGGATACACGACCGCCGTGGCAGACGGTATTCAATATGAGATCCGCGTTGCCGGACAGTACGCTGAA
CTGGACGCTTCCTGTCAGCACGGCAGCACCACGGTAAAGGGTGTCATCCCCGCCACCTGCGAAAATGATGGATATACGGG
TGATACCGTATGCGACAACTGCGGCGGCGTTGTAAAAGCCGGT
>igc_K01186_O2_UC47-2_GL0018475_32949_unknown_Lipid_Metabolism
ATGAAAAGAAAATTGGTAAAAGGGCAACCACTATGGAAAAAGGGAGTAAGCACGGCGCTGGCATGTATGATGGCGGTGAC
GATGCTTCCGGCATTTTCATTTTCAGCCAGAGCAGAAGGACAAGAAAATGAGCTGTTAAAGGCGGGTTCAATTCCTGCAT
CGGCAGAAACTGTCACACAGAATCAGCCTTTGGCTACGGGTACGGCAGGCAGTACACAGTTCCGTATCCCGGTACTGATC
TCTCTGAGAAATGGCGGGCACAGAGGAAACATCGTAGTGGCGGCAGATGCCAGATATTCAACGAATATAGATGGCGGCGG
ACTGGATACGATCGCTTCTGTTTCTACGGATATGGGGAATACCTGGAACTACAGCTTTCCGATTTATTTTCCGGACAGTG
ACGGATATGCGGGAACAAAGGCAACGACAGCCATCGATCCGGCTTTGGTAGAGGGACCGGATGGGACCATTTACTGCATT
GCGGATATGAACCCTACAGGTGTTACAACGTATGGAGGATTTACTTTTCCGGGAAGAAATACCGGATATGTGGAAATTGA
CGGCACAGACCGCCTGGCATTAACTTCTGATTATTCGAAAGCATCCACCCTTCCGACAGAGAGCGACACTGCAACTTATG
CGTATTACGTAGGCGACTTTAATGAAGACGGCTACGCACCTGTGCTGAACCGCTCAGACAATCAGCCGACCATTTATGGG
GTAGATGAGTGGTATAATCTTTATACAGTAAACAGTGATGGAAATTATGAGGCAACTCTGACTCAGAGTCAGGTAAATTC
ATCAACCACAATACAGCAGAATGTTTTCTATAAGGATTCCGTTCTTCATGTATACAATACGGGATATATCTGGATGGTAG
AGTCGAAAGACGGCGGCCTGAGCTGGGTAAATCCGAGAATCCTGAATCCTGATATTAAGAGAGAGGATGAGACAGCTCTG
CTGGTTTCTCCGGGTAAAGGAATTACCATGAAAAACGGTACGATCGTCGTTCCTTTCTATAACCACTATGGTGCAAGCCA
GGAAGCGGTAAGTTTTATCTATTCTAAGGATAACGGAGCTACCTGGAGACGAACAGACGATGTAAAAAGAAACGGCACCA
GCGGCTGGACTTCAGAGAGTGAGACAGTTGAATTGTCGGACGGCACCCTGCGTACATTTTCAAGAAATGGGGGAGGCACC
ATCTGCTATTCAGATGCAGCGATGGACGAAAATGGCGACTACTCCATGGGCACCCTTGTATCGACAGGCGTTTCGTGCAG
ATCGGAGTGCAATGTAACTGCGGTCACATATTCAAAGAAAATTGACGGAAAAGAGGCAATTCTTGTGGCATGCCCGAGTA
CCCGGAACTCCCGTACAAATGGAAAGATTTATACTTTCCTGGTAAATGAGGATAAAACCCTGACGCTGAAAACATCTATG
GCGATACCGGCTGATAAATACGGCACAGAATTTGCGTATTCCTGTATCGATGAGTTGTCAGACGGCTCCATTGGTATTTT
CTTTGAGCCGAAATATCAGGGCGTGGACAATCAGCAGTGCATTTATCATAATTTTGAGATATCCGAAATTACAGGTGAGG
GAGGTAAGGAGAAAATAAGCCTTACCGACGAGAATCCTTCTGTTTCTGTCAACTATGCGCAGGTGGCGGCATCCGGAAAT
GTTACGCAGCAGCCAAACGCAGAAATTGCAAGTGTAAGTGTACAGCAGATGAATGCAAACGGATATTATCTGTGCTCGTA
TCAGGCAGCAAATGCTTCGAATCTGTCATCGTTTGCTTCAGAAGCGGATATTACAATGCCGCTGGAGGATTGTGAGTTTA
CATTTACTCAAACAGCGGAAAATGTATATACCGTCCAAAGTGTAAAGACAGGAAAATACTGGCACACAGATAATCCTGAT
GCTTATTTTGGAGACAGTGCGACAGCTTTGAAGGTAGTGTCTGCTACAGTAAACGGGAATACCGTTTTCAGAATCTGCCT
GAACAGCAGCGGCAGAAGATATGTAGTATTTTTCCCTGAAAAGATGTATTTTGACGCATTTGGAGATTACAGTGCATCTG
CTACAAATGTCAGCTTTGATATGGCGCTTCTGGAAAAACAGGACAGTGTTTCTGATTCAGATACGATCCCGGGTTATAAG
CGCGTATCATCCATTACTTCAGGAAAGAAGTACCTGGTTTCTTATGTATATGATGGAAATTATATCGTTCTGTATCCGGA
AGGAGGAAGAACAAACTGCACGAAACTGGCAAAGCAAACAAACCAGTCGGGGACTACGGTAACCTTTACAAAGGGCAGCA
AAAATGGTGTGACAGAGGCTGTCGTTGACGGCAAGACTTATAAAATCATGGTAAATACGGATGCGGAGTCCATGAAACTG
GGCAAAGGCGTAACCAGGACAATGCTGGTGGATGCAGACGCTGTTGTTTCGGCTGAAGGAATCACATGTACGGTAGGCGA
GCCTCAGCAGGTTGCAGGCTTGATGGATCATAATTTAGCAACGGGATTTGAAGATTACTGTAACGAAGCGCTGTCTCTGG
AAAAGGCAGAGCTGGTATTTACTGGAAGTGGTTCTGCCTATACAATTAAGGTAAAGAATCTGGAGGAAAATTCCTATCTG
ACAGGAACCAGTGCACGATACTGGGCGACCGCATCAGGAAATGTAGCGGTTCAAAAAGCAGATGGCGTTGACGGCGCATA
CAATTTCTGTGTAGGAACCAGCTACAATACAAACAGCCGCCATATGTGCTTTGATTATACTACGAATACATTTAACAGCA
ACGGAACCAGGACGGAATTTAACGGCACGTATGATCTTTTGCTCCTTGAGAAGAAAGGTACAGTAGAAAGCACGGATGTG
ATTCCGGGATATAAGAAAGTAAATACGATTGTTTCCGGAAATACTTATATAATGGCGGCAGTTGCACAGGACGGTTCTGT
TTGTGTGTTGTATCCGAATAAGGGTACGCAGGCCCAGACGAAGAAGTATATAAATAAGTCCTTAAAGAGTGTGTCCCTTA
CGGCCGGCGAATATGGCAGCGCAAGCCTTGCTGTGGGAAATAAATATTATGATATTGAAATTATATGTGCACACAATGAT
GTGACAGTTGAGGGAGCAGTAGAGGCTTCCTGCGAAGAATCCGGACTTACGGGAACTATGACATGTAATGAGTGTGGCGA
GAAGATAGCTGACAGCGCTTTTATTTCTAAGAAAGGCCACTGGTATGACAGCGTAGGTACAGTCACACAGGAGATGACGG
ATGAAGCGGATGGTGTTCTGTCTTATTTCTGCGGACTCGATCATTCCCATGCGAAAACAGAAATTATTCCGAGAAATTAC
AGAGAAGTACTCACACGGAAGGCAGCAGAAGCAGAGAGCAAGCTTGCTGAGGCAGATAATTACACAGCAACAAGTATTCA
GACTTTGCAGGCTGCATATAACGCAACGAAGGATGTGACAGACAGCACACCGATCGAGACAGTGCAGGAGAAGCTGGATG
CCCTGATCGATGCGATCCATAACCTGAAAACGCCTCAGCAGGAGAAGGCAGAGGAAGAAAGGGAAGCTGCATTAAAGGCA
GGAGAATCGATTTACAGTGCAGGTCAGGCAAATTATACGCCAGAGAGCTGGGCTGTGTTTAAAGCAGCGTATGAAGCTTT
GCAGGGTGCATCAGAAAACATGAGCGCAGTAGAACTGGAAGGGCTTACTGCAAAACTGAAAGAGGCGCAGAATAAGCTGG
CACAGAAACCTTCCGGTGGAACATCGGAAACACCAAAAGATGAGAAACCAAACGACCAAAAGCCAAGTGACGAGAAGCCA
AGCGACGAAGGAGAAATTAAGGTAGGTCAGGTCTATGACAGCGGAAATTATTATTATAAGGTGACAAACACCTCAAAAAT
GACGGCCGAGGTCACAGGACTGAAAAAGAAATCCATTAAGAATATCACGATTTATAATACGGTGACACTTGGTGGAAAGA
AGTACAAAATAACTTCTGTCGCATCGTCTGCCTTTAAAAACAATAAGAAGATAACAAGCGTTAAGGTTCAGAAGCATGTG
GAGGTAATCGGAAACAGTGCTTTTGCCGGATGTACAAATCTGAAGAAGGTGGAAATAAAGAGCACGAAGCTGAAGAATAT
CGGTTCCAAAGCATTCTCAGGATGTAAAAAACTGTCAAGGATCACGATTAAGAGTAAGGTACTGAAGAAAGCAGGAAAGA
ATGCTTTTAAGGGTATCAGCAAAAAGGCCGTGATCAAGGTTCCGGCAGCGAAGTTAAAGGCTTACACAAAGATTCTGGCA
AAGAAAGGTCAGAGCGGTTCTGTAAAAATAAAAAAATAA
>igc_K01186_O2_UC47-2_GL0026844_4420275_unknown_Metabolism
CTAACCGCGAGCAACGGCTGGTGGATTGCACCCACCTCAAGCGAGGTGGGGACCGCCATGGACAGCTACGCCGATATCTC
GCGGGATGCAGGAAAAACCTGGGAGATTCACAGCATTCCCATGCGCCACCTCCCCTCCGGGCCACTACAGCCCGACAGGC
TGTGGGAGGGACTGAAAAAAGGCGCGCTTTGGGAAAACGATCTGAGCGTTGTGGGTGCCTGGGACGGCACGATTCAGCCG
AGCATGTGGGAATCCGAGCCTGGGCACATTCATGCCATGATGCGCAGTACGCGCGGACGCATTTATCGCAGCGATTCCAC
GGATTATGGCATAACCTGGTGTGATGCCTATCCGACCCAACTGCCCAACAACTGCTGTGGCATTGACGTCGCGCGCTTTG
AGGACGGTCTTCTCGCGGTTGTGTATAACCCCGTGGGCGATAACTGGGGCAGGCGTACACCTCTGTCCGTCGCGCTATCC
ATGGACAACGGGGTCACATTCCTGGAACCTCTTAATCTGGAAACCACGGAGGGCGAGTACTCATATCCATCCGTCCTAGT
CGAAGGAAATTGTCTACACATTCTGTACACACAAAACCGGCGCACCTTTATTGAATGCAAGGTTGCGCGCACGGACGGTT
AA
>igc_K01186_O2_UC47-2_GL0037479_136934_unknown_Lipid_Metabolism
AAGAAAGTGGCGGGTCCCATGCCGGCACCTGTTTACACGGAGAAAAATCCGAAAGCAGACAGTACATCCCAGAATATCGG
AAATTTAACAAATTCAACGTTCCAAATGACATTCCGCCGCACAGAAGCATCTGAGACGGAGGAAACATTGGCAGAATTTG
GCTCAAACGGCAAAATTTCCGTGGATGCCTCAAAGGTCAGCATTGCACTGGGGGACAGCAAAGCAGAGGTCCAGGTAGAA
AACACGAGTCTTGCGACAACAAAGTGGCATAACCTTGCGATAACGGCAAATGGTGCAAAAGCGAGTGTTTATGTAGATGG
CGTTATGGCAGGAGAGACAGATTTTTCCGGTACACTTTCCGGTGCATTGAAATATGGAAACGTATATATTTCTGAAGTCA
GTGTTTATGACAAAGCATTGAGCGAAGAACAGATTGCAACGCTCCATGAGACAACGTTATCTTCCGCTTATCCTGACGGC
ACAGAGAAAATGGAGGGATATGAAAAAACTCCAAACAGAGAAGTCTTTAATTCAGGATTTGACGGATCCGTGGCATACCG
TATTCCGGGAATTGCTGTTTCTGAAAAGACCGGAACGGTGATCACATCTATTGATAAACGCTGGGATCATTCAGGTGACG
TAGGTAAGATCGATACAGTCATCCGCAGAAGTGAGGACAATGGAAAAACCTGGAGCCCGGTCATTCCGGTCATTGATATG
CCGGATAGTGATGCCTATACAGTAGACCCGTCACTGGCAGTAGACAATGACCCGGACAGCCCATATTACGGCAGGATTTA
CTGTCTGGTGGATATGTATCCATACAACATCGGTCTGTGGGCGTCTAAGCCTGGTACCGGATATCGGGAGGTAGACGGTG
TACAGTGCCGGATACTGTATGACAGTGCAAAGAATGAATATATTATGAAGCCTGACGGAACTGTGTATGACAGCAATGGC
AATCAGACAGCGTATCAGGTGGAGACAGAGGCAGCAGCGCCTTACAAGGATCTGGGAGCCCTGTACAAAGATGGTCAGAG
AATCGGCAGTATTTACAAGAACAGCGAACTTGTGATCTATGAGACAACATATCTGTGGGTAAGTTACAGTGATGACGACG
GTTTGACCTGGTCACTGCCAAAAGATATCACACCGGAGGTCAAGGATGACTGGATGTGTTTCCATGGCACAGGACCGGGG
CATGGCATCCAGCTTCAGAATGGGCGCATTATGTTCCCAACCTACTGCAGCCATACGGGGCAGACTTCAGCATTGTCATC
CTTACATGTCTATACGGATGATGGAGGAGCGACCTGGCACAGAGGGGCATCGCCAAACGATGTATCAGAGACCTCCAGCG
CAGCGAATAGCACCAGGCAATTAAACGAAAACACCATTGTCCAGTTAGACAACGGGCATCTGATTCAGTTTATGAAAAAC
AGTACCGCAAATGTAGCAATGGCCATCAGCACGGACAATGGCGCAAGCTGGGGACAGGTTACTTATGCACAGGGCATTCC
GGAGCCATACTGTAATCTGACATCCCTCCACTATCCGGAGAAGATTGTGGATCCCAGGGATGGGATAGCAAAAGAGGCCA
TCATATTTGCCAATCCGAGAGGAACGACGAATTTTACCGGGAATGGAAGAGAGGGAGGTACGGTCCGTATTGCGTTTGTA
AATTCGGACGACACTCTTGACTGGGCATATTCCAAGCTGATCGAAGAGAATAAATTTGTCTACTGCTCTATCGCAGCTAT
GAACAATGGCAATATCGCTATGATTTACGAGCAGGAAGGGTATGCGATGATCGGCGCGGCATTTACTTCCTTTAGCCCGG
AATATATCATGGACAGCAACGTTTACGAAAATACACCTGTCCCGACGGATGTTACAACAACGGTACAGGATGCGAACGGA
CAGCCTGCAGCGGAATTGGCTCCGGGCAATAAGGTGAATATTCAGGTGACATTTTCCCAGAATGTATTTGCGGCAGGAAA
TGTGACGTTGAATGTGAAGGCAGGCAACAGGACAAAAGAAGCTGTACTGGCAGGAAATGTGGCAGCGAACAAGCTGGAGT
TTGTTTATACGGTCGATGAGTCAGATGAAGGAACGCTGACAGCAACGGGCGAAGTAAATGTAAAAGACGGCGGCGCAGCC
GAAACGATTTACAATGTGAGTCTGACAGATAAACCATGCGTTACAAAAGAAACGGTTGTCGGCGAGATAGCAGCAGGAGC
GGAAGATGCTCTGTTTGCGGAGCTTCCTACAGAGGGTATGAGTGCAACGGCAGGAAGTGCCGCAGGTGACGGCGCTGCCT
CCAATGTTCTTGATGGAAACCGGGATACCATCTGGCATTCCCTTTACCCGGCAGACAATGGCGTTCGTGAAAAACATTAT
ATTACGATTGCTCTTGGAGAAACCTGTCTGGTAAAAGGACTCGTATATACTCCGAGAAATGGCGGCGGAAACGGCAATTT
TAAGGATTATCAGATCGAAGTCAGCACAAACGGAACGGATTTCACTCCTGTGGCATCCGGAAGCTGGATGAGAAACGCAG
ATACAAAAACCACGAAATTTTATGGCGCAGTGCTTGCGTCCCACGTAAGGCTTCGTTCTATAGACAGTGGCGATGATTTT
GCGAGTGCGGCTGAAATCAGAATTATCGGAAGTAAAGATACCAGTGTGGCATCGGATAAAACAGCCCTCTTGAAAGCATT
GGCGGAGGTAGAAGCCTATGGCGACAGGCTGGCCATGGCCGGCAGTACCGGAAATCTGGAGGAAGCCTTGAAAGCAGCCC
GGCAGACGGCAAAGGATTCCAGGGCAGACGAAGCGGCGATTGCAGAGGCGGCACAGAAGCTGAGTGCAGCTATGGCTGAA
ATTTCCGGATCTGCAAGAAACAATCTTCAATCTGCGATTGCAAAGGGAAATGAAAAGGTTCAGGAAAATTATAACCTTAC
AACA
>igc_K01186_O2_UC48-1_GL0040587_46748_Ruminococcus_Lipid_Metabolism
ATGTATAAATGGAAAAGTTATGCAGGTATTATGAAAAAGAGGAGGAAAAAAATGAAGAACAGAAAAAGAGTGCTTGCTCT
GATGCTGGCAGGAGTTCTGACGCTTGGATGTTTCCCAACTACGGTCGGAGCTGTGAATAATGCGTATGACGGAACAAAGC
CGGCAGACGGAACAACAAAAAAGCAGCCGTTTCTGGCAGGTACGGGTGGAAGTACGAATTTCAGAATCCCGGGACTTGTT
ACGTTGAATGACGGAACTCTTATCGCATCCAGTGATGCACGCTGGAATGGTGGAGGTGACGGTGGTGGACTGGATACGAT
CGTTTCCCGTTCTACAGATAATGGTAAGACCTGGAGTTATACCTTTGCCAACTATTTAGGAGATAACGGAAATGTGCATA
ATAACGGTTCTACGGCATTTATTGATCCGGCACTGACGACAGACGGTGAGACCGTTTACATGGTAGCAGACCTGTATCCG
GCAGGAACAGCACTGAACAGTGCAAGTTATGCACCAAAGACAGGACATACGGGATACGATTCCCAGCACCGTCTGGTGCT
TGCAAAAGCAACGGACAGTGTGACAGCCGCTTCTGATACAGCACAGCGGATGAATGCAGAGTTTACTTATTATCTGGAAA
AGAATCCGGATGAGAATGCTGCTTCTTATTATCTGCTGAAGGATGCTTCAGGAAATACAGTCAGTGGTTATACGGTAGAT
GCATATTTCAATATCACAGGAAACGGAGTCAATACGAATCTGTTCTGTGGAGATTCCCCGTATTTCCCATATCCGACAGA
TTTTATTTATATGACAAAATCCACAGACGGCGGAGAGACATGGTCAGAGCCGACACTTCTGGATGTAAAGAAAGCATCCG
AGCAGAGTCTGCTGGTAGGACCGGGACGCGGAATTGTAATCTCTTCAGGAGAACATAAAGGAAGAATCGTATTCACATGT
TATGAATATACGAGTGGTGACAAGAACAGTGCGGCAATCTATTCTGATGATAACGGAGTAACGTGGCACAGAGGAGCATC
TGCAAAGAATTTAAGTTCTGAGGCAGTTGTCACAGAGGCAGACGGAAAGCTGTATATGTTTGTACGTCGTGAAAATGTCT
ACTATGTGTCTAATGATGGCGGAGAGACCTGGTCAGATCCACAGGCAATGGGAATTTCCTATAATGCGACCTGTCAGCTT
ACAGCTACCACATATTCTGAGAAAATCAATGGAAAGACGGCCATCTTTTTTGCGTGTCCGTCCAATACATCCAGCCGTGC
AGCAGGAAAGATCTACGGAGGACTGGTTCAGGATGACGGAAGTATTGACTGGGCATATGACTACAGTATTAATGGAAGTG
CATACTATGCATATTCCTGTATTTCGGAGATGGCTAACGGAAATATCGGTCTTCTGTATGAAAGCAACGGAACCGCGATC
ACATTCAAGGAGATCGCTCTGAAAGATATTGTCGGATCAGCTTCAGTAGGAAGTGTCTGGCTGACAGACGAGGATGGAAA
TGTGATCAGTTCAGACAGCATGAAATCCGCACAGACAAAGACTTATACGGTCAATGGAGTTGCAGAGGGGACATCGGTTG
AAGTTACATCATCCGATGAGAGTGCCGTAACAGCTGTATATGAGAATGGAAAATTAAAAGTTACTTCAGGGCAGGTAGAA
GGACTGAAGCAGGCAACTGTAACGGTTCATGCAGGTTCTTATGTCAGAATCCTGAAACTGAATATCAGTGATACAGAGAA
CTACAAAGTTGTAGAACTGAATATGGGAGGAACAAAATCCTATACAGATACAACCGGAAATTACAGCAGCACAGATACTT
CAGCACTTGATAAAAATGTGGCAAAGGTGACGATGACAGGAGAAGATCCACAGGCACCGGAAGTAAAGACAGTCGCAGTA
AAAGCAACCGCAACCGCAACATTTAACGGTGCAGAGCTGGATCTGGATGACTGCGAATATACTTTTGAAGCTACAGGAAC
AGACAACCAGTACAAAGTGAAAGCGACAACAGCAGACGGACAGACTGTCTACCTTGGAACAAGAGCAGCCGGTTCTAATA
ATGTTCCAAGCAGTACGACAGAAACTTCAATCACAGTTGCAAAGCATGATACAGACAGCTTGTTTACACTGACAGACAAT
GGAACAGGAAGTGTAGGAAATATTTTATGGTTCTGGAGTACTGATACATCCAAGCTGTATTTCGACAGGAACAGCAGTGT
TGCTGACAACTGCTATTTTGAATTATATAAGAAGTCAGCTTCTGCACCGGAAGATTCTGCAGTACATGGATATCAGAAAG
TGACAGCACTTGATGAGATCCAGGGTGGCGAAAAATATCTGATCGTGACAAAGGCAGATGCAAATGGTAATAAATATGTA
GTTGTACCATCTGCAGCAGTTGTGGCAAATCGTTATGAGCATGTAGGAAAGCTGAAGACCAATACAGAGGGAACACCGGG
AAGTACACAGATTACTTTCGAGGGAACAGGCGAAGGAACAACTTCTGTTACCATCGGTGCAGTTACCTATTATGTTGTAG
TAAAAAATGAAGTACAGAAAGTGGAACTGAAAGTCGGAGAGAAATTCCTTGCACCTGGAAAGCTGATGCAGCAGGAAAGC
GGCCAGGAGATTGTTTCTCTTACAGCAAATGGCGATCAGCCTCCATATGTGAAAAATACAGAGATCGTATCAGGAAAAGA
ATATCTGATCGGTCAGGGATCTTATGTACTGGTAAACAGCCAGAGTACTGCATCAGGAACACCGACAGGACTTGCAATGA
AGGCAGCAGATCTTGAGTCGGATGACCAGTCTGCTTATATGTGGACTGTGAAAGCAGTTGACGGAGGATATACAATTCAG
GATGTCAACGGAAAATATTTAAGTTTTAACGGAAGTAATGTAGGACTGAGCGATACAGCTCAGACACTGACAGTAGGAAA
TGGAGCATCGGATGGATTTGGTATTTCCTATGGCGGACAGTATCTGAACAACTACGGCCGCAGCAATACAAAGGTTGCCG
GCTATTCTGCAAATGACAATGACTGGTATTTATTTGCACCGGAAACAGGCTATTTCGTTACTGCAGAAAAAGCAGGAACA
ACAACCGTTGTGATCGGTGGAGTGACATACGAGATCGTTGTAACAGAGACAGTGACAGAGTGTAAGCATGAAAATACAGA
AAGAGTCGGAGTAAAGGATCCTACCTGTACGGAACCGGGATCTACAGGAAAGCTTGTTTGTAAAGACTGCAATGAGACAC
TGGAAGAAGCAACAGAGATCGCAGCAACAGGTCACAGCTATGGAGAATGGACTGTTGTAAAAGAGGCCACAACAGAGGAA
GAGGGGCTTGAAAAGAGAGTTTGCGAGAAGTGTGATGCAGAGCAGACAAGAAGTATTCCGAAACTGGAAAAACCGGATCA
GCCGGATGTTCCGGAAAAACCGGGAACTCCTGAAAATGTGAATGAAACTGAGATCAGAAAAGATTCAGTTAAGATCAGTT
GGGAAGCACCGGAAAGTGGTGCAGAAGTTGCCCAGTACGCAGTCTTCTTAAATGGAAAAGAAGTTGCGAGAGTGGATGCA
GGAATTACAGAGTATACATTTACCGGACTGAATGCCGGAACAGAGTATACAGTTGCAGTTCAGGCGATCGGTGCGAACGG
AGAAGTTTCAGGTACAGTTGAAATGAAAGTGACAACTGCAGATGATGATAAAAAGCCATCAGATGATGACAAGAAACCGA
CAGATGACGATCAGAAACCGTCTGATACGCAGAAACCGTCCGATAATCAGAAACCATCTGACAACAAAACTGCCGGAACA
ACAGTCACAGGCAGCAAGGCAGCTAAGACCGGAGATGTTTCCAATGTACTCCTTCCGGGAATGACCATGCTTCTTGCAGG
TGGTGCTGCAGCCGGAACACTGCTTGGGAAAAAAAGAAAGAAATAA
>igc_K01186_O2_UC48-1_GL0070036_8363_unknown_Lipid_Metabolism
ATGAAATTGAAGATCAAACGCATGGTGTCGCTGCTGCTGGCAGTTTGTGTGATGGCCAGCACGGCGGCCCCTGTTTTTGC
GGCAGAGGAACCGCTGCCGCTGCTGGCAGTATCCGGCGCGGATTTGAGCGAAGAAGCCGCACCCGGTGAACTGCCGGCGT
CCACCGAAGCACCAGCACCGGCCGAAACTTCAGTAGCCACCGAAGCACCGGCTTCGGCTGAAACTCCGGCGCCCACCGAA
GCACCGGCACCGGCCGAAACTCCGGCGCCCACCGAAGCGCCGGCACCGGCTGAAACTTCGGCGCCAACCGAAGTACCGGC
TTCGACCGGAACCCCGGTACCCACGGAGACTCCGGCGGACAGTAGTGTGCCCGCGGCAGAGGAAACCCCTGCGGCGGCGC
CGGATGAGGTGGACAGAGCGGCCCAGAGCAAAAAGGCCGCGCCTCAGATCCCGGGCTTTGAACAGTACACCGGCGAAGCC
ATCGACACTGCCGCCCAGTATCTACTGGTGGCTCAGGATCAGCGGGAAGGCAGCAACGATGTATACGCGCTGTATCTGAG
CGCGGACGGCGCGTCCACCAGTCCCGGAGCCCTGAAGGCAAAGGGCGCGGTGACTGCCCAGCTGACCCTGACCGACGGCG
CGGTGAGCGCTGCCTGGCTCAAAAACGGCGAACAGCTTTCGCTGGATCAGCTGCTGCTGGACGTGAAGCAGAACGAGGAG
GGCGGCTATGCCTTCTCCAACGCGGCAACCGGCCAGTGGCTGAAGCTGGACGGCAGCATGACCGCCGGCTCCGAGAACTA
TCTGGCCGTGGAGAAAAAGGCCGACGGTTCCTATAACCTGTGGAACGCGGCCCATAACCGGGTGCTCAGCTTCAACATCA
ACGGCGACGGCGGCAAGTTCACCGGCGCTCAGACCGATTTCTGGGGTCCCCAGTCGGAAACGGCGTACAGCGTCTACCTG
TATGTTCGTCAGGCGGATGAAAGTGCCCCTCAGATTCCCGGCTTTTCGCTGTATACCAGCAGTCAGCTGGATCTGAGCAA
GGAATACCTGATTGTGACCCGGGGCAAGAATGAAGCCTATAAAGACGAGGTGTATGCTCTGTACCTGAGCGACGCGGGCA
AGAGCCTGAACCCCGGCGCGCTGAACGGTGCGGACGGTACCGTCACCGCAAAGCTGACCCTGACCGACGGCAGTGTGCAG
GCCGCCTGGCTGAAGGACGGCAGCACCCTTTCCATGGAGGATCTGACCCTGATGGGCAGCGCCATGGACGACGGCTTCAG
CCTGCAGAACGCCAAAAGCAGCAACTATCTGGCGCTGGCGGAAAGCAATATGGTATCGGCTCAGGCGGTAAAGCTGGGCG
TGGTCAAGGCGGGAGACGGCTGGCAGATCGAAGGCGGCAGCCGTGTGCTGGATTTTAACCGCAAAGGCGATACCACCCAG
TTCCCCAATCATATCACCGATTTCTGGGGTCCCCGCAATCTGGTGGAAGGCAAGAGTTACACCCTCTGGCTCTATGCCCG
GGACATCACTCTGAATGAGACGGAACTGAAAATCGACGGCTACACCCGGGCTGAGTCTGATACGCTGACCGATGGTGTAT
ATGCTGTGGTGGGCTACGACAATGGCTTCCGCATTCTTTCCACCAGCGGCGAGAACAACGCCAACGAGGGCCTGCGGGAC
GATCGGACCGGTAAGCTGACCAATGCCAACGAGGCGCTGGCCGGCGCGGAGCTGTCGCTCACCAGCACAGAGGGCGGGGT
GTATCTCACCGCCATGACGCCGGATGGCCCGGTTTATCTGGGTCTGGGCAGTGAGGGCGTATTCCGCAGCGATGCCCCGG
TGCTGCTCACCGTGACGAAGAACGACAACAACACCTATACCATCGGCACCGGCGATGGAAAGCTGGCTGTGGAAAACGGC
GGCTTTACCACCAGCGAGCAGGGCAGCCCCGTGCAGCTGTTCCTGAAAAAGACCGAGCAGCCCACGCTGGTGCGCACAAA
GGCGGTTGTGGAACAGGGCTATGCGGGCACCAGCCAGCTGGCGGTGACCGGTGGTACCGAATGGATCTACACCGACGCAG
AGGGCGCACACCCCGCGACTGTGGAGTGGACCCTGACCGCAAATCCCGACGGCGCGTTCCAGTTGAAAGACGGTGTGCTC
ACCGCACGCAAGGCCAGCGGCACCGCTACGGCCGCCGGTAAAATGGTTTACACCGCTGACAAAACGGTGGAGCTGGGCAG
CGTTACCCTGACTGCCTGCGGCCCGCAGAAGGCTATTACCGGCACCACCGAAGGCCAGCCCTTTGTGAATGGTGAACCGG
ATGGCGGCAACGGCAAGAACTACCGCATCCCCTCCCTGATCACGCTGGACAACGGCTGGCTGGTGGCTGCGGCGGACATG
CGCTGGCAGACCACCGCCGACTCCCCCCAGAACCTGGATACCATCGTGAGCGTTTCCAGGGACGGCGGCAAGACCTGGAG
CTACGAGATCGTAAACTACTTTGACGATCAGGCCAACAGCGCCACCAGCCAGGCCAGCGCCTCCTTCATCGACCCCTCCA
TGGTGCAGGGGCCGGACGGCAAGCTGTACATGGTGGTGGATGCCTGCCCCTCCTACACCGGCCTGATGGGCGGCAACCGG
ATGGGCAATCAGAGCAGCGGCTTTGACGAGCAGGGCCGCATGCTGGTGGCCCTCGCCAGCGAAAACGGCGATGCGCCCAA
GGAAAAGAGCGCCTACACCCACCGGGTGGATCTGAATGCAGAGCCTTCCCGGGTCACGGTGCAGGGTACCGAGCTGAAGC
TGTACCCCATCACCACCGAGAGCGGCGAAGCCACCGGTTATTGGGTGGATGCGGAGCTGGATCTGTTCCTGTGGGACGGC
AAGTCCGATTCCGTGGAAAAGGTCATGCGGGAGCAGCTGGACAGCGGCGAGATGGTGCAGACCAATCTGTTCTACCGCAG
CAGCGCCTGGAAGGCCTATCCGGTGTTCTACATCATGCTGCGCAGCGCCGAGATCACGGCGGACGGCCTGGTGTGGAGCG
AGCCCACCTTCCTGAACATCAAATACACCGAAAACGAGCCCTTCACCGGTGTGTGCCCCGGCCGCGGCCTGGTGACCACC
GTGCAGGGCAAGCAGCGCATCGTGTTCCCCCTGTACGATAACGCCACCGGCAACGAGTATGCCAGCGTGATTTACAGCGA
TGATAACGGTGCAACCTGGACCCGCGGCGCACGGGTGAACAACCTGGCCAGCGGCGGCAAGACCAGCGAGTCTCAGGTGG
TGAACCTGCCGGACGGCGGCATGCGTATTTTCTGCCGCAATCTGGGCGGTCAGATCACCTGCGCAGACAGCTACGACGGC
GGCGCAACCTGGGGCCAGGCCGTGGCGGATAACGCGCTGAACTATACCTCCAACTGCATGGTGTCCTTCATCAACGCAGC
CGGTTATGTGAAGAGCCCGGAGGGGAAGGTCTACGGCAATCTGGTGCTGGCCTCCTACCCGGCGGGCAACGGCCGCACCG
ACGGTGTGATCCGCGTTGGCTCTTTGAGCGCGGCCACCGGAACCGTTACCTGGCTGAACGACGCAGAGGTGGACTTCGCG
GGCCGGTATCAGTATTCCTGCCTGACCCAGAAGGGCGGCGACGTGCTGGGTCTGCTGTTTGAATCCGGCACTGCCGGCCC
CGGCAGCACCGAAAACGGCGGTGCAGGCGGCATTTATTACAAGGACCTGACCATCACCGGCATGCTGGGCGAAGGCTGGA
GCTATCTGGCCAGCTACGAAGGTCCGGTGGAGGGCGGCCATTCCGGTGTGACCACCGATCAGCCTTATATCCCGGACGAG
ACCGGCGCCAGCCGCCGGTTCCGCATTCCGGCGATGATCACGCTGGACAACGGCTGGATTCTGACCGCGGCGGACGCCCG
CTGGGGCTCCACCATGGACGCCGCCAACAATCTGGACGGGCTGGTCAGCCTTTCCAGGGACGGCGGCAAGACCTGGGAAT
GGCAGATGATCAACCATTTTGCCGATTACCCGGACCAGACCCCCGGCGCTTACAAAAAGAGCGCGTCCTTCATTGACCCG
GCGCTGATCCAGAGCGAGGACGGCACCATTTACATGGTGGTGGACGCCTGCCCGGCCTATTCCGGCCTGCAGAACGGCGG
CACCGCCGGCAAAGAGAGCACCGGCTTTGATGCAAACGGCAATCTGGTGATTGCAAAGGGCGAAGCCGGCAAGATCGCTT
CCACCAAAGCGGCAGACTATACCTGTTACATCGACGGCAAGGCCCCCCAGACCAAACTCGTGGAAGGCCAGAACCGCACC
CTTTATCCCATCAAGGACGCTGCCGGTCAGCTGACCGGCGCATGGGTGGACGCAGAGTACAATCTGTACGAGACCAGCGG
TGATGCGGTTGTGAAGTCTCTGTGCAAGCAGGAGATCACCGGCAAGACCGTGCAGAACAATGTGTTCTACAGTCAGTCGG
AATGGAAAATCTATCCCACCTTCCACATCTGGCTGCGCACCGGTACCGTGACCGAAACCGGCATTCAGTGGAGCGAGCCC
CAGATTCTGAACGTAAAGCAGCAGGGCGAGGGTTTTGTGGGTGTGTGCCCCGGCCGTGGCCTGACCGTGGAGCTGGGCGA
GAACGGCACCGAGCGGGTGTTGTTCCAGGTCTACGACAATGCCACCGGCCAGGAACGGGCCAGCACCATCTACACCGATG
ACGGCGGCGCTACCTGGCATCGGGGCGAGCATGTGACCAACAATGTGGGCAAGACCAGCGAGTCCCAGACCGTGCTTCTG
CCGGACGGCGGTATCCGCATGTATTCCCGCAACGACATCGGCTACATCAGCTATGCCGACAGCTACGACGGCGGCGTGAC
CTGGGGCCCCTCCCACAAGGACGAAGATCTGAGCTATGTGGGCAACTGCATGGTCTCCTTCATCAATGTGGACGGCGCTC
TGATAGATGCGGACAATAACGTGTACACCAATCTGATCGCGGCCTCCTACCCGAAGGGCAGCGGCCGCAACAACGGCGTG
CTGCGCATTGGCAGTGTGGATGCGGCCACCAATCAGGTGACCTGGCTGAACCCGGCGGAGATCAAATACCCCGGCAGCTA
TCTGTATTCCTGCCTGACCCAGCTGGAGGGCGAGAATCTGGGCCTTCTGTATGAAAAGGAGGACACCAGCTACGGCACGG
GCTACATCCTGTATGATTCCTTTGCCATGACCAGCCTGCTGGGCGAAGGTTGGGAATATCTGAGCGAGATTCCCTCTCTG
AGCCTTGCTTCCGGCGATCTTGCACTGAACGCAGGCGGCAGCGTGCAGCTGAACGCCCAGGCGAAGGGCGAGCTGCAGAG
CAAACTCCAGTGGAGCATTGCAGCGGACGGCGAAACCCAGGTGGCGAAGCTGGACAAGACCGAAACCGCCGTGGACGAAG
CGGTGACCCTGACCGCACAGGCGGCGGGCAAGGCGACCCTGACCGTGACCGCGCAGGCGGTATGCGGGGACCGGGTGCTC
CCCCTGAGCGACAGCGTGCGGGTGTATGTGTCCGACGAAAACACCGTGACGGTGCCCGACGAGTTTGAAAACAGCGGGGT
CATGGAGGGCATTGCCCGCAACGACAACGCCCTGCTGAAGGTGCAGACCCCCATTGAGGATGGCGTATATGCCATCGTCT
CCGGCGGAAAGGTTCTGTATTCCGCAAAGAATCTGAATCGTGTGGATCAGCTGGCTGTGACCGATCAGGGCGGCGAACTC
AATCCGAACTACGACAAACTCTCCTTTACCATGGACACCCAGACCTGGAAGGTGACCGGAACCGAGCAGGGCTATACTCT
GGAGAGCATGGCGTGGCCGGGCCATTATCTGGCGGTACAGGGCTCCAGCGGCGACGACTGGGCGCCGGTATCCGAAACCC
CCACCCACTTTGCCATCACCGGCAACGGGGAGGGCGGTTATCAGATCAGCACCGAGCTGGATGGCGCCACCTATTATCTG
GTTCAGAACGGCCGGTTCCGCGTCTCTGAAACAAAGGGCGGAGAGATGGCGTTCTATCTGAAGAGCGAGCTGAAGGCAGG
CGAGAGCTATTACCGCACCGACGCTTCCGGCCTGAAAAAGCTGCTGGCAGCTGTGGACAAGCTGGACGAGGCCCTCTATA
CCCCTGCCAGCTGGAGCCTGCTGGAGGAAAAACGTGCTGCCGCCGAACAGGCCGCGGCGCAGGACGGCGTGCTGTTCGTG
CAGGCGGTCAGCCGTCTTGCCTCTGCACAGACCCGGGCGGAGCAGGCCCAGAAAGCCATTGATCAGGCCACCGGAGCGCT
GTTCCGGGCGATGAGCAGTCTGGAGAAAAAGGCCGACGTGCTTTATACCGTGACCTTCCAGATCACCGGCGAATATTTTG
CCAACGAAAGCTTTGCCACCCTTTCCTGCAAGGCGGGCAAGAAGATCACCGCGCCTGCCGCGCCGGAGCATGAGGGCTAC
ACCTTCAGCGGATGGCAGAACCTGCCCCAGACCATGCCCGAGCAGAATCTGGTGGTGACCGGTTCCTATACCCGGAATGA
GAGCGGGCCGGAAGAGACTCCCGCCCCGACGCCTGTGCCCACACCGGTTCCCACTCCTGCTCCCGCGCCGGATCAGGGTG
GCGGCCAGCAGGGCAGTCAGAACGGCGGCAGCAATTCCGCCAGC
>igc_K01186_O2_UC50-2_GL0055769_274244_unknown_Lipid_Metabolism
ATGGCAAATATTAAAAAACATTTAGAAAATATTAAAGGTGCATTATTTGGCAAAGATGTAAGAAGTTCTATACATGATGG
AATAGATGCTATAAATAAAGAGGTAGAAGGAACTACAGAAAAACAAAATAAGTTAGGTGAGCAATTTAAAAACTTAGTAA
TCAATGAAGGGAATAGTAATGCAGAAGTTGCTGCTTCACGAGGATCACATGATTGGTTGCCAGATAGACTTGATAATTTT
GATTCGCAATTGGAACATAATACGAGCAAGGCAAATAAACTTGAATATGATTTATACAATAACATAAAAGTATCAACGCT
ATTTGCACAAAATGTTGATTTTAATGCTAACTACTTTAGAATACCTTTTATATGTGTTACAAAACATGGGACAATAGTTG
CAGGTAGTGATATTAGATACAATAGTGGAAATGACCAGTCTTTTATAGATATAGGAACAGCAAGAAGTGTTGATGGTGGT
AAAACTTGGATTGATAAAACTGTTGCAATGGTTAATAGTAGGCAGGATTCTACATATAGTAGGTGTATGGACGGAACAAT
TCTATATGATGAAATAACTGATAGAATTTGGTTGATGGGTAATTATTGGCATACTGGGGAGAGTAACTGGACATTATCAA
ATATACATAAAGATCCTAACTGGGATTGTAAAATTTGTTATTCTGATGATGATGGAAAAACTTGGTCAACTCCAAAATCA
ATAAGAGATTTATGTCCAGAAGGGTACTCGCAGTTTATAGGTGGTGTAGGTAGTGGTATAAAAATGAGTAACGGAGCATT
AGTATTCCCTATTCAAATATCACCAATAGGAAATAGACCTTCTTCTTATACTGAAAGTGGAATAGTTTATTCTTTAGATA
ACGGTGCAACTTGGAATATATCTAGTTCATTTGTACCAGGTTTTGCTAGTGAATGTAATGTTATTGAATATGATAACAAA
TTATGGATAAATTGTAGACAAGAAAACTCGAAGCATAGGAAAATATATACAACTACAAATCTTGGTAATACATGGGTTTA
CAATAAATTAAGTGAAGGTGCTATTCAAAATAGTGTGTGTCAAGGTTCAATGATAAAAATACCTTTAGATAACGAAAGTG
TATTATTTTCAAGTCCTGACGGTGATAATAGAAATGGTTTAAACTTAAAAGTTTTATCAAGTTCATTGAATAACTTTGCT
GAAGTAACAAGTATTCACCACTGGGGGACTCATGGTTATAGTTGTTTAGCTTATGATAAATATAATAATAAACTTTATAT
AGTTCATGAGATATGGGGTTCTATTGAATTTAAAAATATATCATATTGTTTAAAAGACATAAAAAATGCAAAAGCAAAAA
CAATATTAAATCAAGCTACTGTTCATCATGATATTATGAACGTTTATATTTCTAGTAATGGTGATGATAGTAACGACGGT
TTTTCTTCTATTTCACCTATCAAAACATTTAAAAGGGTATATGACATAGCTAAGAATAATAATTATACAAGAATGGATAT
TCATGTTAATAATTTTACTGATACGTTTAATCCTTTTAATTTACGTGGTGATATAAAAATAAATTCAACGGGTACACTTA
ATTTAAAAAAATGTTATATAAGAAATGTAGACAAATTACAGTTTAACTGTGATGTTAACATAGAAGAAGGTTTTTCAAAT
GCTTATGGTATTACAATAGAAGGTAGTAATGTATTATTTAAGAATTTAACTTGTAATATTGATTTAGATATGTCGCCTAT
ATATAACTTAAGTTCTAGTGTTAGTTTTAGTGGTAAATTAACATCAAATAAAACATATCAAGCACTTGTTACTGCAAAGA
ACAACACTCAAACATATTTAGGGGTTCACCTTGCAAATAGTATGCCTTTTATAATGGGTGATAATTCAAACCATAGTATA
ACTGTAAATGAAAGTGAAAGTGGCTTACCTTTAGAAACTGGAAATAGTGGGTTATATAATAGAGATGCTGGATTAAATGG
TTCAATGGCTATGGTTATAAATTATAATAGAAATATCATACCAATATTTGACGGTACTAAAACTACAAATAGAAATAATG
TAACTAAATGTTTTATAGCAAATAGTTTTGTTCATTATACAATAGCACTTTCAGTTAATAGTGGAATCAACTTATTTAAC
TCAGATAAATTATTTACAATGAAACCTATAAATACACCTTTAATCGAAAAACAAATATCTTTAACATTATATGGTAGTGG
TGGTTCGTTGCTTGGTACAATTCAAGCTAAAATTAAAACAAACGGTGAAGTTATACTAATTGGAAATGCTCCAGCTGGTG
TTACTGAAATATATGCAGCTGGTAATTATTTTATAGTTTAA
>igc_K01186_O2_UC52-0_GL0060644_8028586_unknown_unknown
ATGCTTCCGCCGCTTCTTGATCTATCAAGTCATACGGAGATGCAAACCATCATTTCCGATGGCAGAACCACCTATCAGGG
GCACCCGACCACGGTGCTGATGCCGGATGGGAAAACGCTCTTCTGCGTCTGGACCATCGGCCACGGCGGTCCCTGCGGCC
CCTTGAAAAAAAGCACCGACGGCGGCCGGAGCTGGAGCGGACTTCTGCCGACACCGGCAAACTGGCGCGATTACGTCAAC
TGCCCGACCATC
>igc_K01186_O2_UC52-0_GL0084244_1233552_unknown_unknown
ATGAAAAAGGCATTTGCAGCAATACTCGTTCTGTTGCTTTTGGTATCGGCAACGCTTGTCGCGTGCAACAACAACGACAA
AAATTACGACTACATTTTCGACAACATCGTGGTTGCAGACCGTTCCACAGAAGGTACGGATTATCTGGGACATCCCGACA
GCGTGCTTCTTGACAACGGCAACATCATAACCGCGTTCCCGCTCGGACACGGCAAAGGTGAAACCGTACTCAAAATAAGC
AAAGACAGAGGGCTTACCTGGCAAAACGTTTTTGACGAAAGCAATCCAAAACCCGCAAGTTTCGGCGCAACAGAAGAAAC
TCCCACCATATACAAACTTGACTTCACCAACGGCAGTCAGAAACTGATTATGATTTCGGGACGTCCCGGTTGGAGTCCGA
CAAACACCAAAGGCGAGGGTTTTGACGTGACGCTGTCCGAGTCTGTCGACGAGGGAACGAAATCCTGCAACGGACTTGTA
TGGTCCGAACACGAAAACTTTTTCGGTCCCAACGCACAACGAGAGGAATACGTCCGTCCGAGAGGACAATATAACTGCAT
AGTCGCAATGGCAAGTCTTACCCGTCTCAAGGACGAAAACGGAAACTTCGTCGACAAATGGATGGGTATCTTCCACGATT
ACAAATTTACTGTTTACAAAACCATTCTTTCTTTCGACGAACAGGGACAAATGCAATGGACGGAACCCGAATCGGTCTTC
CAGGGCGAAAGCGCGGATTTTGCACGGAACTACGCTCTTTGCGAACCCGAAGTCATCCGTTCCCCCGAAGGCAACGAACT
CGCGATGCTTATGCGAGTAAACACCAAGACCAACTACTCTTGCGTTTCTTTCTCCACCGACGAAGGGGAAACGTGGAGCG
CCCCGCAGACGGTTTCGGCAGAGCTTACGGGCGAACGCCACAAAGCGGAGTACGACCCCGCAAGCGGAAAACTGCTCATC
AGTTTCCGTTCGATAAGATGGCCTGAGGGTGCTGACATAAGCACGGGAACACGCTGGTTCTCTTACGGCTGGACAATATG
GGTCGGCGACTATGAAGACCTCAAAAAAGGCGCGGACGGCAAAGGCGATATGGTGCTCAAACCCGCCCATACCTACAAAT
CCTATCAGACCGAACCCGAACTCAAAGCTGACGACGATACGGGCTACGCAGGTCTTGTGATTTATCCCGACGGGCTGGTC
GTGGCAACGTCTTACGGAAAATTCTCGCCTGCTTCCGAAGACGAAGACGGCAAAACCGTTCTTGATACCTATATCATAGC
AAAACGCTTTACGCTTAAAGCGGTCAAAGCCGAATGCGACCTTTCACAACCTGTCGTAAATCTTTTCAAATAA
>igc_K01186_O2_UC58-0_GL0001569_2162258_unknown_unknown
GTTGTGCTTATTTCCGATGACGATGGTTTTTCATGGACAAAGCATGTTCTTCCGCCGGTTCCTCGAATGGAAAAAATCGC
ATGGCCGCACCGGGGGATGCGCTGGTCGCAATGCGGCTGTGAACCGGTGATTGCCGAACACCCGGACGGACGCCTTCAGA
TGCTGGTCCGCACCTCCGCCGATTTTCACTACCAGTGTTTTTCAAGCGACGGCGGAGAGAGCTGGAGCCGGATGGAGCGC
TCCCCTTTTTACAGTGTTGCGACCATGCCGAATCTTGTGACGCTTTCCGACGGACGTCTCCTTGCAGTCTGGAACAATAC
GACTCCTCTTCCGGAGTTCGACCAGCGAACCCATCCGGATTGCACCGAAGATCTGGTGAAGGGAATCTGGGAAGATGTCT
TCACCAACCGTGATGCTCTGCACGCCGCGATCTCCGAAGACTGCGGCCGCACCTGGATCGGATTTCGGGAAATCGCGTTG
AATCCGATCCGAAACGCCGTGGACTTCCGGACTGTCGGGGGATCTTACGCGTTGCACGACAAGAGCATCCACCAGAATCA
GGTTCTGGAGCTTCCGGACAATAAAGTTCTGGTCTCATACGGACAGCATCCGGTCTGTCAGGCGCTGATGATCTTCGACC
TGGATTTTCTGTATGCGGACGGGCGGAGAGACGATTTCCGTTCCGGCCTTTCCGCCTGGTCGGTTCAGCAGTATTTCAAA
GGTCATATCGGCGGGTTCCGCTGGGCCGGACACTGCGCATGGAACCGTCGGGCGGGAGCGCGGCTGATGCCGTCACCGGA
CAACTCTCCGCGGGAATCTCTGCTGATCGGCTGTCATCCGGATCCGGATCTCTATTCCTGCCGCGAGGGCGCAGTCTGGA
ATTTTCCTGCGGCAGGATGCGGCGAACTTTCCCTGCGCTTGACGCTCCGTGATGGAACAAAAGGTCTTCAGATTTCTCTC
TGTGACCGCTGGATCAATCCATCCGACCCGATCGTCCACGTTCATGCCGGTTTTGTCCTGCGAATCGCCGGAGATGGAAG
GATCGGAGAT
>igc_K01186_O2_UC58-0_GL0021508_3793371_unknown_unknown
CGGCGCCGTCTGGGAAAGGGGTTCAATAACACCCCTTCGGATATTCTGGTTCGACTGAGTTCAGATCAAGGTGGAAAATG
GAGTTCTCCCATTAAAATTTCATTACCGGGCGTCAATTCTGTCATGAATGGAAAACTTGTTCAGACGACCAGCGGCAGAA
TATTCATTCCGGCATGTCTTGCATCGGGAGGGGAAGGGGAAAAGACGGGAGGGATGATGGTCTATTATTCTGATGACGGC
GTGAATTGGCAGGCATCTCCGCAACGGTTAACGCTTGAAAATACCGGAATGAATCTGCAGGAAGGGCAGATCGTTGAACT
CTCTGACGGAAAATTGATGATGGTCATGCGTACGGAACGTCCGTATCTTGCGGCTTCTTACTCGGAAGATAACGGTTTGT
CCTGGTCCATGCCGAAGCCTCTTCCGCTGCCTTCTGTAATGTGTGCTTTTGGAGTTCGACGGGCATCAGATACCGGGAGT
ATTTATTGCTTCTGGGTGTACGACGATGCGCGCCAGGCCACCAGACCGCAATTCCCGCGGGAACGACTGGCTCTGGCGGT
CAGCCATGATGACGGGAGAAGTTGGAAGTATCTGGCGGATATTGATTGCTTTGGCGGATATGCCGAGCGCTTTATGAATC
TCGGGTTGTTTGTCGAAGGTCGTTATCTGTTTTTGACTTCAACGGTATTTCGTTATAACGCAAAAGGGCAGACCGCGGTG
AAACTATGGCGG
>igc_K01186_O2_UC58-2_GL0023779_769683_unknown_Lipid_Metabolism
ATGAAAAAAGTTTTTCCATTCGCTTTATTCCTATTCTCCACATTAGCAACATGGGGAGCAGATACCTTACTGGTAAAATC
GCCACAAATACCAATACTCATCGAAAGACACGACAACGTTTTGTTTTATATGCGCCTCACATCAACTGGAACAAAGGTGT
TAGACAACATTAGCGTAAACTTCGCGAAGGACGCAGATATCAACAAAATAAAATCGATAAAACTATATTATGCCGGAACA
GAAGCACTGCAAGACAGAAACAAAGGAAGATTTGCTCCTGTCAAATACATTTCGAGCAACAATCCCGGGAAAACACTTGC
CGCCAATCCTTCTTACTCCATTAAAAAATCGGAGTCTGAAGTTGTAGAAAGCACCATAAAACTTGATGGCAAACAAAAAT
TATACCCCGGAATAAATTACTTTTGGGTAAGCATAGAAATGAAAGACAATGCACCTATAAGTACCACACTGGCCGCTTCT
CTCATTTCAGCCGAGGCCGACGGCAAACCTCTGCCTGTAAAAACTGTTTCAGGCGATACCACCGTCCGCAGAATGGGTAT
AGGTGTACGTCATGCAGGCGATAACGGTTCGGCAGCATTCCGAATTCCCGGATTAGTAACAACCAATAAAGGCACGCTTT
TAGGTGTATACGATGTACGTTATAACAACAGCGCGGATCTGCAAGAACATATTGACATCGGTTTGAGCCGAAGCACAGAC
GGTGGCAGAACATGGGAAAAAATGCGTCTGCCCCTGTCATTTGGCGAATACGACGGACTGCCCTCGGCGCAAAACGGGGT
TGGCGACCCGTCGATTCTAGTCGATACAAAAACAAATACGGTCTGGATTGTAGCAGCATGGACACACGGAATGGGAAACC
AACGTGCATGGTGGAGTTCACAACCCGGCATGGACTTAAACCATACGGCACAATTAGTCATGACAAAGAGTACAGATGAC
GGCAAAACATGGTCGGCTCCCATCAACATTACCGAGCAGGTCAAACTCCCGGAGTGGCATTTCTTATTGCAAGGTCCCGG
ACGTGGAATCACAATGCAAGACGGCACATTGGTATTCCCCATCCAATACATCGACAAAACACGCATTCCGAATGCCGGAA
TCATGTACAGCAAAGACAGAGGAGAAACATGGCATATTCATAACCTTGCCCGCACCAACACGACAGAAGCACAAGTGGCA
GAAGTCACACCGGGCACGCTCATGCTCAACATGCGAGACAACCGGGGAGGAAGCCGTGCCGTATATACCACGACCGATTT
GGGTGTGACGTGGAAAGAACATGAATCGTCGCGCACGGCACTGATTGAGCCCGTATGTATGGCAAGTCTCATCAGCGTAA
AAGCCGAAGACAATGTGCTGGGCAAAGACTTGCTGATTTTCTCAAACCCCAATACCACCAATGCCCGAAGAAACATGACT
ATCAAAATAAGTACCGACGGTGGAAAGACGTGGAGTCCGGAACATCAGCTTCTGTTAGATGAAGAAGACAACTGGGGGTA
TTCATGCCTCACAATGATTGACAAAGAAACAATAGGAATATTGTACGAAAGCAGTGTGGCACACATGACTTTCCAAAGTA
TAAAACTGAAAGACATCATACCATAA
>igc_K01186_O2_UC58-2_GL0096909_1359159_unknown_unknown
GCGGACAAAATTATGACGCAGAGCGAGGCGGCTTCCTATGGCGGGGACGAACTTTTCGTCCGCACGGTGGTGGACGCCCC
CGACGGGTATATCGCTCACCCCGATACGGTGTGGGTGGACGACGGCACCGCCGACGGCAAAATTCTCGCGGTTTATCCCC
TCGGTCACGGCAAAGGCGAAATCGCTATGAGAGAATCTTCCGATATGGGGGTTACCTGGTCGGAGCGCCGTTCCGGATTG
CCTGCCGGTTGGAAGGATTCTCAGGAGACTCCCACCGTCTACAATCTCACCGAGGGTATGCTCGGTGTCGAAGGCGACGG
GATACAAGGGCTTACGAGCGGCGAACAGGTCGTAGTGCTTGTTTCGGGGTGTCCGTATTGGCCCTCTACGTCCTACGACG
CCGACGGGTTCAATTTCTCTTATTCGACCGACGGCGGCGACACCTGGACGGATTTCGAGAAATTTTACGGCAAAGATTGG
GCAAATGCCTGCGGCAAATCCGCTTTTGACTGCATAGTGGCTATGGCCTCGCTCACGCAACTTAAGGACGCGGACGGCAA
TTTCACCAACAGTTGGATGGGACTCTTCCACGACCACGAATTCAACGTGTACAAGACCGTGCTCACCTGCGAGCCCGTTT
ATACCGACGGCGTACTCAATCTGAACTGGCAATGGTCCGAGCCCGTCGCGCTGTTCGGCGCGGGTTCCGCAAACGACGAC
TTCGCCCGCAAGAACGGAATGTGCGAGGTCGAAGCGGTGCGCGTGCAGGGACTGGCGGACGACAGCCCCTATGCGGAATA
CGAAGACGCCATAATTCTCCTCGGTCGTGCCGAGAAACGCAAAACGCGTTCGCTCATATCCGTATCCACCGACGAGGGCG
CGACCTGGAGCACCATTCGCGAATTGCCTTACGATTTGTGCGGAGACAGACACAAGGCGGAATATCTCGACGACAGCGGA
AATCTCATAGTCTCGTTCCGTCAACTGCTTCCCGTAAAACGCGGGCCGCTTTCTCCCAAGGCACGTCTCGGTGACGGTTG
GTACGCCTGGGTTGGCAACGTCGAGGATTTGCTCAGTTATGCCGACGACAACCCCGCCAACGACACCGACGGAGATTTCC
TCCTCGAAGTGGGCGGAACTCAGTTCGGCGGGGCATACGGCAGCGGCTTCGACAACGGCTACAGCGGAGTGGTCGTCCGA
AACGGTGTCGTATCTCTGGTAGGGTACGGCAAATTCATCGAAGGACGAAACGACCCGATAATTATGTCCTGCACATTCGA
CGCGACGATCTTCGTCAAATAA
>igc_K01186_O2_UC59-2_GL0086252_2244853_unknown_Metabolism
ATGGAACTGTATGAAAAATATTTTATAATAAAAGAAACATTAACTCCTGCCTGTCATGCTTCAACAATATACAAAAAGAA
AAATGGCGAGATATTAACAGCTTGGTTTGGCGGAAGCAGGGAAGGAGCAGATGATGTAGGAATTTTCCTTTCCAGAAAAA
GCGAAGGAGCTGATTTTCAAATAGCAGAAAAAATGGCAGGAGGGAAGGAACCTCACTGGAATCCGGTGTTGTTTTCAACA
AATGATCAGAAAGTTTTTTTATTTTATAAAAAGGGAAGAAAGATAGCTAATTGGAGGACCTATATTCGGATTTCTCAGGA
TGGAGGCAGAACTTTTGGAAAGGAACGAGAACTGGTTACAGGAGATATTGGAGGAAGAGGGCCTGTACGAAACAAACCAA
TTCAGCTTCAAAATGGGCGCATTTTATGTCCGGCATCTGTTGAGGGAAAAGAATGGAAAGGATTTGTAGATATATCAGAG
AATAATGGAGAATCATTTGTTCGAAGTAATTGGATTGAGATTGCAGGTATGCGGAATTTACTGAGTCAGGCAAAAAATAT
GGAATCAGGTAAAAACAAAAATAGTGATATACCGGTAAGTGACCAGTCATTTTACGGAAGAGGGGTGATACAACCCACGT
TATGGGCAGATGACAATAGTGAGATTCACATGCTATTAAGAAGTACAGAAGGTAGAATATATCGAAGCGATTCAAAAGAT
GGAGGATACAACTGGTCAGAAGCTGTGCCAACAGAAATTCCTAATAACAACAGTGGAATTGATATGACGAAACTTACAGA
TGGAAGATTAGTACTTGTGCATAATCCGGTTGGAGAGAACTGGGGAATGAGAAGTCCATTATCACTTTCGGTATCAGAGG
ATAATGGAAAAACATTTAGCAGATTGTATGATCTTGAGTCAGGACCTGGAGAATATTCTTATCCTGCAATTGTTTCAGAG
AAAGATGAAGTATATATTACTTATACATATAATAGAAAAAATATAGTGTTTTGTCATATGAAAATATAA
>igc_K01186_SZEY-10A_GL0021739_8171302_unknown_unknown
ATGGAATACGCAAAATTGCCAGGGTTGACACCGGACGGAACGATGTATTGGAACGAGGAAATGGGGACTGTGGAGGCGGT
TCTCCCGCCGGGGGGCTACAAGACCGCCCACGGACCGGGGCTTTTGGAGCTGGAGAACGGGGATATGCTGTGCGTCTGGT
TCGCAGGTTCATTTGAGGGGAACGCGGACGTGAACGTGATCTGCGCCCGCCTGAAAAAGGGAGCGGACCGGTGGGAGGAG
>igc_K01186_SZEY-20A_GL0003018_2164992_unknown_Metabolism
ATGAAAAAAGGGCTTATTATAAATAAGCTGCCGACAGATTTCTGTCATGCCTCGACGCTTGCTGCTGTAGGCGGTGTGCA
GGGGATAGAAGCCCTGGCGTGCTGGTTCGGCGGCAGTCATGAGGGCGCTGATGATGTGGGCATATATTTGAGCGCGTGCC
GCCAAGGTCAATGGTCTGAGCCGGAGCTTGTCGTGAGCACGCAGGAGCCGTGCTGGAATCCTGTGCTGTATCTGCATGGC
GCAGAGGCAGCAGGGCAGCGTGTGAGCCTCTTTTATAAGCAGGGCAGGGCGATTGCTGATTGGCGTACCTATGTCCTTAC
CTTGACGCTGAAGCAGGGCGAGGTGCTTCGCTCGGAGCCGCACGAGCTGGTTGACGGCGACGTGAGCGGTGGGCGCGGAC
CTGTACGCAACAAGCTGCTTCGGTTGCGTAATGGCCGTCTTTTGGCTGGCGGCAGTGTGGAGCGCGGCATCTGGACAGCC
TTTGCAGATATCAGCGATGACGACGGCCGCACGTGGCAGAAGTCGACGACGATTGCTATTGACGGTCTGACATATAACGC
AGGTGAAAAAACAGCGGAAAGCGCGATTGAGGTCAGTCAGCAGTCCTTCTTTGGACGTGGCGTGATTCAGCCAAGCCTGT
GGCAGAGCGCGGACGGTAGCGTGCATATGTTGCTCAGAAGCAGTGAGGGCTACGTCTATCGGAGTGATTCGCAGGATAAC
GGCGCAAGCTGGTGCGCGGCCTATCCGACGCAGATTCCCAATAATAACAGCGGACTTGATCTGGTACAGGACGCAGCAGG
CAGACTATTTCTTGTCTGCAATCCTGTGGAGGCCAATTGGGGCCGGCGTTCTCCCCTAAGTCTGTTTGTATCGCAGGACG
ATGGCGCAAGCTGGCAGCGTGTGCTTGACCTGGAAAGCGGCGAGGGAGAATATTCCTATCCGGCGATTATCTGTCATGAT
AACAGGCTGGAAATTTCCTATACCTATAACCGCCGGAATATCGCGCATGTAATATGCGACATTAATGAGTTAGATCTTTT
TATAAAATAA
>igc_K01186_SZEY-20A_GL0053437_1719425_unknown_Metabolism
ATGGAAACTACATTTGATGGAGTTATTCGAGAAAATAGCCAAGCCGGCTATCAGGAAGCTTTTATCCCGTCTGAAAATCC
GCAGAACCATGCGTCGAACCTGTTGGAACTTTCCAATGGCGATTTGTTATGCGTCTGGTTTTCGGGGACGCAGGAAGGAG
TCAGTGATATTTCGGTCTTCCTGTCACGGTTGAATCAAGGCGAATCGTCCTGGTCTAAACCGGTTCAGTTGTCGTTCGAT
ACGACTCGTTCGGAACAGAACCCCGTTTTATTTGAAGATCCCGATGGTATTTTATGGCTCTTATATACGGCCCAGAAAGC
CGGTAATCAGGATACGGCCTTTGTCCGTTATCGTCAGTCGAAAGACAAGGGCTATACCTGGTCGGACATCAAACCCTTGA
TCGAAGAACCGGGGACGTTTATCCGCCAGCCCATTACGGTTCTTCCCAACGGGGACTGGGTACTGCCGATTTTCCGCTGT
GCCGTACAGCCAGGTGAAAAATGGGTAGGCGACCACGATACGTCAGCCGTCAAAGTATCTCATGATAAAGGCCAGACCTG
GGAAGAAGTCACTGTCCCGTCGAGCGTGGGCTGCGTCCATATGTGCGTCAATGTGTTGCCTGATGGGACCTATGTGGCTC
TCTATCGCAGCCGCTGGGCTGACCACATCTATCGCAGCGAATCGAAAGATGGCATCCACTGGACGGAACCTCAGGCTTTA
TCGCTGCCCAATAACAACTCATCGATTCAGGCCGCCTGCTTGAATGATGGTAAGCTGGCAATGGTATTTAATAATATCAA
CGCCGATGATAGTGAACAGCGCCGGGCTTCCTTGTATGATGAAATTGAAGACGACGTCGTCACGGACGAAGAAAGACGGA
TTTCATCCGATGTCCCGCAGGACCCGAAAGGACGCAAGGCTGTTTGGGGTATCCCGCGTGCGCCGATGACTGTAGCTATT
TCGGAAGATGGCGGCAAGACATGGCCGTATGTCCGGAATATCCAGGAAGGCGATGGCAGCTGCCTGAGCAATAATTCGGT
CGAAAAGAAGAATCGCGAACTGTCTTACCCGTCGATTAAACAGGGGAAAGATGGCAAGATTCATGTAACCTATACGTATT
ATCGGCAGACGATCAAATATGTTTGCCTTACCGAAGATTGGATTAAAGGAAATCACTAA
>igc_K01186_SZEY-27A_GL0012823_3514923_unknown_Metabolism
CCTATAGTTGTTTCTGCGGCCGCCGAAATAGCCCACTGGAACCCCGTTCTGTTCCAGAAGGAGGACGGCACCGTCATTCT
TTACTTCAAGGTCGGCAAGGATACCGATTATTGGCAGACCTATTATGCAACCTCGACCGACGGCAGAAGCTGGAGCACTC
CCAAGGAGCTTGTTCCCGGCGACAACAGCGGCGGCAGAGGCCCCGTCAAGAACAAGCCCATAAGACTCAAAAACGGCACT
GTTCTCGCCCCCGCTTCGACCGAGATAGACGGCAAATGGAAAGCTTTTGTCGACATATCGACCGATGACGGCAAAACCTG
GAGCAAAACCTCCGTTATCGATTCCAGCTTTTTAGGCTTCTTCAAGGTTCCCATGATCCAGCCCACGCTTTGGGAGTCCA
AGGACGGCTCCGTCCATATGCTCACCAGAACAAAGCTCGGTAAAATATACAGGAGCGACTCCCTTGACGGCGGCAAGACC
TGGTGCAGAGCATATGCAACCAACCTGCCGAACAACAACAGCGGTATAGATCTTGACACCGATGACAGCGGCAGGATATT
CCTGGCCTACAATCCCGTAGGAATCCCCGGAATCAGAACTCCTCTGACCCTCGCCGTTTCTCTCGATGACGGCAAGACCT
TCACCAAGATAAAGACCTTTGAAAGAGGTTTGGCCGAGTATTCGTATCCCGCAGTCGTCGTCAAAGGCGACACCGTACAC
ATCACTTATACATATGAAAGAGATTATATCGTCTATTGGCAGATAAAAATCAAGTGA
>igc_K01186_SZEY-29A_GL0046136_1622183_unknown_Lipid_Metabolism
CTTGTCCGACAAGCTGTCAAAGAGTTTGTTATCCCGGTTTTCATTCATCGTACGAAAGTGGAGAGCGCTGTGTCTCAGAA
TTGCCATATCATTCGGGCAACGGATCTGAATGCTTCCGGAAAGGCTGCTGATTTTATCAAGAAGATATTTTATCAAGGGA
AAAGACCCGTGTATTCCACTATTTTTGAGGATCGTAAAGAAGGGTATTTTCAATATCGGATTCCGAGCGTACTGGCATTA
CCTGATGGGAAAATTATAGCTTTTGCCGAAGCGCGTGCAGAAGGAAAAACCGATTGCGCAGAGAATGACATCGTGGCGAA
AATCAGCCGGGACAACGGAAAGACAGGGGGACCGATGATATTGGTGGCAGAATCCGGAGAAGCCAGTTTAAACAACCCGA
CGGCTGTATATGTGGAGGAAAAGAGCCGAATCATACTGATGTATCAGCAATATCCGCCTAAGCAATCGGAAGGTAGCACT
CAAACAGGATTTGAAGGAGATAATATTTGTCGGGTATTTATTTCGTTCAGTGATGATGGAGGGAATACGTGGAGTCCGAA
GAAAGACATCACGCTTCAGGCTAAACTTCCGTCTGTTACAGGATTTGCTTCCGGTCCGGGATGCGGTATCCGGGTCGTTT
CCGGTCCTGATAAGGGGCGAATTTTAATGCCGTTCAACGTTTCTGGAGGATCGGATGGCTGGTTTAATTATTTAGTTTAC
TCTGATGATCTGGGTGAAACCTGGAATATCTTGCCCGGTCATTCTTCTTACGGGACCAATGAAAGTCAAGTTGTTCAGCT
GTCGGATACTTGTTTCATGGTTAATGCCCGCTGCCACCGTTTCCCTGGCGAGGAGGCGAAAGCACCTTACGGTTGGAACC
CCTGGAATTTTTCGGAAGTAACTCGTTGTCGTGGAGAGATTCCCGTATCCATCAGACACACTCACACAACCTGGGGTGAC
ACCCGTATACGGAAAGATATGCCTGATCCTCTTTGTCAGGGGGCTATTTATCGTTATAGCGGACTTCGTAGAGGAGAGAA
ATCAAGAATCTTATTTGTTAACCCGGCATCGGGGCTCACTGTACCTGTTGATGGCAGATCCTATCAAAGAACACCACCTA
TGCGTATGAATGGTACTGTGCGTGTCAGTTATGATGATGCCGGGACATGGAGTCATTCAAAACGTATTTACGGGAATCGT
TATACGGAA
>igc_K01186_SZEY-30A_GL0036215_1777966_unknown_Metabolism
ATGGAATACAGACACATTGGAGAACTGACTCCGGATGGTATCGTTTATGTAAATGATGATATGGGAACCCTGGAGGCGAT
GGTACCTCCGGGAAAATACGCGACAGCTCACGCTCCGGCGCTTCTGGAACTGGAAAACGGAGATATGCTCTGTGCCTGGT
TTGCGGGTTCCTTTGAGGGAAGCAAGGACATCAGCATTGTATGCGCAAGAAAAGAAAACGGCTCCGATCACTGGGAGGAG
CCGGTGGCAGTATCTTACGATACCGAGCGAAGCGAGCAGAATCCATCTTTATTCCCGGGACCGGATGGCGCGGTATGGTG
CATGTACACCGCACAGCTGGATCGTATGGAAGGAAAAGATAACATGCAGTTTACTTCCATTATCCGCCGCCAGAGATCGT
TTGATGGTGGAAAAACCTGGGGAGAGGCAGATGTGATCTTCCCACAGGAGGGAAGTTTCTGCAGACAGCCGATTCAGGTG
CTTTCCAATGGAAGATGGATCTTCGGAAACTGGATCTGCACGGATTCCGTGAATGGACTGGAAGGAGATCCAACTGCATT
CCGCATTTCCGATGATCAGGGAAAGAGCTGGAAGTTAGTAGAGATGCCGGAGAGCAACGGCGCGGTACACGCGAATGTAG
TAGAGCTGGAGCCGGGAAAACTGATCGCGCTGATGAGAAGCCGGTTTGCCGATTTTGTATACATCAGCCATTCCGAAGAC
AACGGTGACACCTGGACAAAACCGGAGCCGACCGTGCTTCCGAACAATAATTCCAGTATCAGTGCCTTGAAGCTTCAGAG
CGGAAGACTGGCGATCGCCTACAATCCGACGCACGTGCCGAATCCGCAGTATGGCAAGGTGGCATGGCCGGGACTTCGCT
GTCCGGTAGCGGTTGCGCTTTCTGAGGATGGAGGCAAAACTTTCCCGATGGTGCGCCTAATGGAGCGCGGAGAGGGATTT
TCCGGCGAGGAAAATACCACCAACAACAAGCAGTATGAGTATCCGTATCTGATGCAGGGAAAAGATGGAAGACTGCATCT
TGCCTATGCCTATAAGAACAGAATCGGAATCAAGTATGTAAGCTTTACAGAGGAAGATGTGATGGGAAGCAAGCGGGAAA
CCGTGGGATTGTACAATCCGACTGCGGCCCAGAGCAGATAG
>igc_K01186_SZEY-35A_GL0024725_439587_Bacteroides_Lipid_Metabolism
GAATTGAAAGCTGTAAATATATTAGAGAAAATATATAATTCAATTACAGAAGCGAAAAGTCAATTAAATGAAACGAAATC
TGTGCTGACCTCTGAAACAAAATCGGAATGGTCTTTATTGATGAAGCCTGGAATTTTCAAAGCTGTTATTATCGGTGTGT
GTATTGCGATTTTAGGACAGTTTATGGGTGTGAACGCAGTACTTTATTATGGCCCTTCTATCTTTGAAAACGCAGGACTT
TCAGGAGGAGATTCTCTTTTTTACCAAGTTCTGGTAGAACTTGGTAAAATGAAAGTTAACTGTTTGCATAGCTGTATTAT
GGTAGAAAAGTTTTATCTTTATCGCGTTAAACTAACTAATACCCCCATTATGAGAAGAATTTTTTATTTACTTTTCCTTG
TCTTATTAGGCTATTCTTTTGACGTAAAAGCTTCAGACACAGTGTTTATCCATGAAACACAAATCCCGGTTTTGATAGAG
CGGCAGGACAATGTTCTGTTCTATATCCGGTTGGATGCAAAGGAAAGCAAGATGCTCGATGAAGTTGTTTTAGATTTCAG
TAAAAGTACCAACTTAGCGGATGTCCAGGCAATCAAACTCTATTATGGAGGAACAGAGGCCTTACAAGATCAAAACAAAA
ATCGCTTTGCCCCTGTAGAGTACATATCCAGCCATCGACCGGGTGCGACATTGGCGGCTAATCCTTCCTATTCCATAAAA
TGTGCAGAGGTCGGACCATCGGAAAAAGTTGTATTAAGAGGTAATTACAATTTATTTCCAGGTGTCAACTTTTTTTGGAT
CAGTTTGCAGATGAAAACAGATGCCTCTTTGCATACTAAAATAGTCTCTGATTTACATGCTGTAAAAGTGGATGGGAAAG
AACTCTATTGTAAATTTATTTCCCCGAAAGATATTACTCACCGGATGGCAGTCGGAGTTCGTCATGCTGGTAATGACGGT
TCTGCTTCCTTCCGTATTCCCGGATTAGTGACAACCAATAAAGGAACATTATTGGGAGTGTACGATGTCCGATATAATAG
TAGTGTCGATTTACAGGAATATGTAGATGTGGGTTTGAGTCGTAGCACTGACGGAGGGAAGAGCTGGGAGAAAATGCGTC
ATCCGCTTTCATTTGGTGAGTATGGCGGTTTGCCTAAAGCACAGAATGGGGTAGGAGATCCCTCTATTTTGGTAGATACT
CAAACGAATACCGTCTGGGTGGTTGCCGCATGGACACATGGTATGGGTAATCAACGTGCCTGGTGGAGCTCCCATCCGGG
AATGGATATAAACCATACCGCACAGCTGGTATTGGCAAAGAGCACAGACGATGGTAAAACATGGTCGAAACCGATCAATA
TAACAGAGCAGGTAAAAGATCCGTCCTGGTATTTTCTGCTTCAAGGTCCAGGACGAGGAATAACGATGAGCGACGGTACA
TTAGTATTTCCAACACAGTTTATCGACTCTACCCGTATCCCGAATGCAGGAATCATGTATAGTAAAGACCGGGGAAAAAC
ATGGAAAATGCATCATCTGGCACGAACAAATACAACGGAAGCACAAGTTGCGGAAATAGAACCGGGAGTATTGATGCTGA
ATATGCGTGACAATAGAGGAGGAAGCCGGGCTATTGCCATAACGAAAGATTTGGGAAAAACCTGGACAGAACACCCATCT
TCACGTAAGGCACTTCAGGAACCGGTATGTATGGCCAGTCTGATTCATGTCGATGCCAAGGACAACGTTTTGAATAAAGA
CCTCCTGTTGTTTTCAAATCCGGATACGACTAAAGGGCGCAATCATATAACAATAAAAGCAAGTCTGGATAAAGGACTTA
CCTGGTTGCCCGAACATCAAATCATGCTCGACGAAGCAGAAGGATGGGGATATAGTTGCCTGACGATGATTGATAAAGAG
ACAATCGGTATTCTATATGAGAGCAGTGTGGCACACATGACTTTTCAGGCGGTGAAATTAACAGATTTGTTAGGAATGAA
ATGA
>igc_K01186_SZEY-55A_GL0044795_2076487_Phascolarctobacterium_Metabolism
ATGTGTTACAATACTTATGTTATAGAATTATGCGACTTTTTGGATGTGATTGGTATAATGCAAAAGGAATTGATTATGCG
CCATCTGCCGACGGCCTTCTGCCATGCTTCAACAGTATTGGGGCTTCCTGATGGCAGCCTGCTGTGCTGCTGGTTTGGCG
GTACGCATGAGGGCGAAAGCGACGTGGGTATCTACCTAAGCAGGCGCACGGAAGCAGGCTGGAGTGAGCCGAAGCTGCTG
GTGAACGGGGCGGCGGCGAACTGGAATCCGGTGCTTTTTGCGAGCGCGGACGGCAGATTGCTGCTGTTTTACAAGCAGGG
CCAGCAGATTGCCGATTGGCAGACGTGGCTGATGCAGTCGACGGATAATGGCGAAACCTGGAGCGAATCGCAGGAGCTGG
TGCCGGGTGATGTGAGCGGAGGACGCGGACCTGTACGCAATAAGCCTTTGCGCTTGGCGAGCGGACGCATTCTTGCCGGT
GCTTCTACCGAACACGGCCTCTGGAAGGCCTTTGCCGATATCAGCGATGATGATGGCGCAAGCTGGCATAAATCCTCTGC
AGTGCAGATTGAGGGCCTGCAGTATCAGGCAGGCGAAAAGACTGCCGACAGTAATATTGCCGTCAGCCAGCAGTCCTTTT
ACGGACGCGGCGTGATTCAGCCGAGCCTGTGGCAGAGTGCGGACGGCAGCGTGCATATGCTGCTGCGCAGCAGCGAGGGC
TTTGTCTATCGCAGCGATTCTGCGGATGACGGCGAAACCTGGTGCGGTGCTTATGCTTTGAGCCTGCCGAACAATAACAG
CGGTCTTGACCTGGTGCGGACTGCCGCTGGCGTACTCTATCTGGTGTGCAATCCGGTGGCTGCCAACTGGGGGCAGCGTT
CTCCCTTAAGCCTGTTCAAATCAACAGATGACGGCGCGAGCTGGCAAAAGCTGTTTGACCTGGAAACAGAGCCTGCGGAA
TTTTCCTATCCGGCGATTATTGCTGACGGCGAGGGCCTTGTGCTTACCTATACCTATAAGCGTTGTAATATTGCTTGTGT
AAAATTGAGCGCGGATGAACTTGTTACCCTTTAA
>igc_K01186_SZEY-81A_GL0013301_730597_unknown_Lipid_Metabolism
ATGACAACAAATATTTTTGTAAGCACAAATCCAAACAAACTTCACTCACCAGACCTTACTGGAAATCCTGAGCATATGGG
AAATCTACAAGGATGCCGTATTCCTTCTCTTCTTATGGCTCATTCTCATGATGAGTTTACACCTCATACACTTCTTGCTA
TTGCTGATATTGGTAACGATAGCGCTGACTGGGGTAAAGTAGATATTGGCCTAAGACGTAGCTTTGATAACGGTAAAACT
TGGACAAGTCCTGTTCAAACCATTTTATCTTTACCTGCCCATCATGCTCCCCAAGAATTTCATGATTGGCATTCTGCTTT
TTATATCGATGCTGTTACCACACAAGCTCAAAATGGTGATCTTGTTATGGTCGTTGATATGTGGCCAGAATGCAAAGGGT
TACATGCATCCTCTTATTTAGAGGAAGGCACAGGCTATAAATTAATTGATGGCACTTACTATCAAGTACTTTATTCCGGA
GACTCTAAAGTAACAGATGAGTCTATAGAATCTTTTGGCGATGCCTATACCATTCGTGAGGATGGATGGATTTATGATGC
CAAAAACCAGAAAACTCGTTACTACATACCTCAGCACCATCATGCTGACCATCACTATATCACTATGGGCGATATGTACT
ATGCAGTAGGAGAAGGTGACTATATCCATAAATGTCCACCGTTAGTTCCACTAGACCCTTCTTCAGATCCTACAACTCCT
CATGATATTTATGTAGGCAATATTTATTTAAACTACGATAAACCTCATTTTGACCCAGAACATCCTGTTTTTGTTCAAAA
ACGTCATGTCACTATACCCGATTCCCTTTATGAGACTTATGAAACAGACCCAGCTCCACTTAGAGCCGCTGTAACCTCTT
ACCTTTGGGTAACCCGTAGTACGGATTTAGGCTCTACCTGGTCACAACCTTATGATATTACCCCACAAGTTAAAGTCGAT
TCTGATGGTACCTTTTTAGGTACAGGCCCTGGTACTGGCCTTACTCTTAAGCATCAATCTAATCCAACTAGAAATGGCAG
AATCATTATGCCTGTTTATGCACTCGATAAAGCTGCAGCTATTTATAGTGATGATAACGGCTATACTTGGCATAGATCAG
ATACCAATGGCAACAGATATATGAATAATATTGATGAGTGCCAACTCATTGAACTCTTAAATGGAGACATTATTTCATTT
GGTAGACAGTATACAAAAGGTAAAACACCTATTTCTATTAGCCATGATGGTGGAGAAACTTGGAGTGAGCAACAAACCAC
AGACCTTATCTCTGTTCGCTGCCAAAAGTCAGTCATTACTTATCCAGTAGATACCTTCCCTTATCCGGAGCAAATGCAAC
AAGGGAAACAATATGTACTTTCCTCCCATCCAACAGGTAATGGCCCTCTTGATGCCTCTAGAACGAATGGTGTGATTTCT
TTAGGAGAAGTACAAGAAGATGGCACCATACTCTGGATTAGAGAACGCTCCCTTAATCTCTCTCCTAACCCTTATGAAAA
TGCTAAAGGGTATGAAAGATTCTTCGGCTACTCTAGCCTAGCTGTTCTAGAAAATGGTCATATTGGCATCCTCTACGAGC
CACAACCTAATAATTGTATTGTCTTTACTTCTTTTGATCTAAATTGGCTATTTGAAGCATAA
>igc_K01186_SZEY-81A_GL0064332_1353409_unknown_Lipid_Metabolism
ATGAAAATTTTTTCCGAACAAATTTTTGATGCAGAGTATTATAGAATTCCATCCTTAATTGTAACAAAAAAAGGAACAGT
TATTGCATGTGCAGATGCTCGCTATACGGATCCTGCAGATAATCCTAACCGTATTGATAAAGTGATAAGAAGAAGCGAAG
ATCATGGTGTAACCTGGCAGGAACCTATTCTAGCAGTAGAAAGTGTAGGAGAAGGAAGAAGTGAAGGTGCAGGAGATATT
GACCCTTCTATGGTATATGATGCTGATACAGATACTATATGGTTATTTTATTGTCATACACCAGGAGGGGTTGGTTTATG
GAATTCAAGGCCAGGCAAGGGGGTAGATAAGGAAGGCAATCGCTACCTTTATGATGTACATAATAACAGATTTGTACTAA
GAGATGGTAGGATCTCTAGTGAATCGGGAGAAGCTACCTCATTACGTGTAGATGAAGCAGGCTACGTTTATAAAGAGGAT
GAGTTAATCGGTAATATTTTTAAAGGGACAGGCCCATTATTAGAAGAGCGTACATCCTTTTTAGAAGTTGTATATAGTAA
AGATGATGGATTAACTTGGTCTAAACCTATTAATTTAAATGGACAAGTTAAAGAAGAGTGGATGAAATTTATAGGGCCTG
GACCTGGCGTAGGTATTCAAATGACGACAGAAAAGTATAAAGGAAGATTAGTTGTACCAATTTACTTTTCTAATCATACC
AATGCTGTGGGATGGACGATGTCTTGCTGTTTAATCATAAGTGATGACCATGGTCAAACTTGGACAAGAGGCAATTCACC
AAATGATGGGCGCATTTATAAAGGAGAAGCTGTAGAAGCGCGTACACTTTTAGACTATGAGGCATGTTTAACTGAATCTC
AAGTTGTAGAATTAAATGATGGTAGATTACTGTATATGATGAGGAACCATGATAGGCAAAAACGTACAGCTAGAGCTTAT
AGTGAAGATGGGGGTATGACTTGGAGCCAGGTAGAATGGGTAGATGAGTTTGAAGATCCGACTTGTCAGTCTTCACTCAT
TAAGTATCCAGACTTAGGAGATGGAAAAGAGCGCATTTTATTTGCTAATCCAAGTAATGAGAAAGAACGTAAAAAAGGTA
CAGTGAGATTAAGTGAAGATGGCGGCCAAACTTTCCCTTATGCAAAAGTCATTAAAGAAGATGATTTTGTTTATAATAGT
ATGGCTGTTTTACAGGATGGAACAATAGGTATGCTTTACGAAGGTAGAGATGATATGAAGGAAATGGAATTTATAAAATT
CACCTTAGATTGGATTAAGGAATAA
>igc_K01186_SZEY-81A_GL0093170_15443_unknown_unknown
ATGCTAGTAAATATACAATATATATTTGCTGCAGAGAATGAAATGCTTGTTGATGATACTGTGACAACTGGGGTACATTA
TTTTACGTATACTGAAGAAACAGATACTAGCGGAAAAAATGGATGGGCATCAGATAAGAAATCATCAATTAAAGGTGAAG
AGTATGCGCAGACACAGCACTGGGTATGGAATAATGATTCTAAAGAGGCTGCAAAGCATACTTATACATTTACCTTTGAG
GGGACTGGAGTAGAGTTATGGGGTGTAAAAAGTGATGAATACAACATGTTCCAGTTAGATAATGGTCAAATAGAGAAGGT
AAAAATTGAAGGTGAAGCTGATACACCAACAAGATTATATAGTAAGACTGGATTAACAAAAGGGAAGCATACAGTAAAGG
TTACTTTAGCAGAAGTGGGTAAAGGTTTACAAGTAAGTTATGCAAAAGTAATTGGAGCATCTCAAGATAATCCTGATAAT
CAAATAGAAAAAATAATACCTACTAAAGTAGATGGAACAACAAATAAGTTTACTTATAATAATCCAAATGGTTTTAAGTG
GAGCTTTTCTAGCAGCGAAGCATATATAGATACAAATGGTGATGTATCTAAGGCAGAAGAATGTTACTATGAGATCCCAT
TCTATGGAAATGGAATTGAGATATTTGCTAATAAAAATCATAACCATGGGATTGTGAAATTTACTATAGATGGCAAATAC
GACAAGGAAGTAGATCTTTATAATTCTACTAGAACAAATCCTCAATCTGTATATAAAATTAGTGGTTTAGAAGAAGGAAA
TCATACATTAAAAGCTGTTATGCAAAATAAAAAGAATTCAGGTAGTAGTAACTATGTTAATCAAGTAGCATATGCAGAGA
TTTCTCATGCTCCTTATGTTATAAAAGATATTATATTAGCAGAAAAAAGCTATGAAATGTCAGAAGGAGCAATGCAACAA
ATAGAGTATACCTTAACACCAGAGTATGTAACAGTAAATGATATAGTTTTTGAAAGTCAAAATAAAGATATTGCTACAGT
TAACAATAAAGGTGTTATTACAGCTGTAAAAGAAGGAACTGCAAAAATAACTATATCTAGTGAAAAGGCAAATGTAAAGA
AAGAAATAATAGTAAATGTAAAGAAAGCTGTTCCAGGAATTGGAGGAAGTATTGTTGATGTAAATACTCAGTATACACAA
GATCGCTATGAAGAGGTTAAGAAACTAGGAACTACATCTGCAACTCTTACAGCATGGAAAAATGATAAGGCAATTAGTGA
AATATCATTATATTCAAAAGACAGCAAATTAAGTAATGTAAGTATTTCAGTTAGTGATTTTAAAAATGGTGAAAAGGTTT
TAAAATCAGATAATATAAAAGCTACATTTATTAAGTCTGTAAAAGCGTATAATGGTGAATATTTAGGATATGGTGATAAA
AATCGTGAGGTACCAGCAGAAACTGAAACAAATCGTAGTGAATCTAATGATGTGTTATACCAAACAACACCAATAGAAAT
TGGATTTAATAAATTACAAAATGTTTGGGTTGAAGTTAATGTACCAAAAGGAACAGAACCAGGAACATATACTGGAAAAT
TAAAAGTAACTGCAGATGGAATTAAAGAACCATTAGAATTTACTTATACATTAAATGTACAAGATGCAGAACTTCCTGAT
GCAAAAGAGTTTGAAAATGGATTTGATATTGAATTATGGCAATATCCATATAGTAGTGCAGAGTACTATAATGTAGAACC
ATTTTCAGAAAAGCATTTAGAAATAATGAAATCAAGTATGTTAAAATACAAAGAAATTGGTGGACATGCTATTACAACAT
CAATTGTAGAAGATGCATGGAATGCGCAGACATATAGTAAAAATGATGTGCATTATCCATCAATGATAAAGTGGACTAAG
AAGGCAGATGGAACGTTTGAATATGACTATACTCATTTTGATAAATGGGTAAAATTTAATAAAGAGCTTGGAATTGGAGA
TAAAATTGTATTATATAGTATTGCTCCATGGCATAATAGCTTTGCTTATTGGGAAGGTGATAAGCTAGTATATGAAAAAT
ATAAGGTTGGGGATGCTAGATATACAAAGGTTTGGAAAGACTTTTTGCAAGATTTAGTGGATCATTTAACTAATATGGGG
TGGTTTGAAGAATCGTATATTGGTATTGATGAAAGAGGCTTTAGTAATGCGGCTTTTGATATTGTAGACTCTGTGAAAAA
TATTCATGGAAAATCTTTAAAGACAGCTGGAGCAATGGATGGATTTGTTGATAAGCCAGATTTAGCACTTAGAGTATATG
ACTTAAATGTTGGAGATACAGCTGCTGCAAAACATCCAAAAGAGTTTGAAAAATTGTTAGAAAATCGTAATGAATTAGGA
TTACGTACAACTTTATATTCTTGTACAGAGCACCAACCAGGAAATTTCTCATTAAGTGCACCAGTAGAAAGCTATTGGTC
AATTATTAATGCTGGAAAAAGTGAAACAGCAGGATTCTTAAGATGGGCATATGATGCATGGGTAGAAGATCCATTACGTG
ATACAACTCATAATGCATTTGAACCAGGAGATTGTTTCTTGATTTATCCAGATGAAAAAGATGCGGAAAATCCTACAAGT
AAAAGTTCAGTTCGTTTAGAAATTATGGCAAAGGGTGTTCGTGATGTAAACAAACTTCTAATTATGGAAAAAGAAGTTGC
TTCTTTAGAAAGTGAAATTGATGCTTTATATAGTAATATAACAATTACTCCAGTTACAAGTCGTTCATATTTAAGTGAAG
ATAAAGTAAATCAATTATCACAAGAAGTAGAAAAATTTACTGAAGGAATTAATAAATTAACAGAACGTTATATTAACTTA
AAGGAAAATGGAGCTAATGAAGTTGAATCTGTTACAATTGATGGCAATGAAAAAGAAATCATGTTAGGTAGTACAGTTCA
ATTAAAAGCAGTTGTAAAACCATATAACCTATTAAATAATCGTGTAACTTGGACATCTTCTAATGAAGGAATTGCATCTG
TTAATGATAAAGGTGTAGTTACAGCAAATAAGCTAGGTAGTGTAACTATTACTGCTATATCAGTTCAAGATGAAAGCAAA
AAAGCAACTATTAAAGTTACAGTATCACCAGTTACAATTGATAAATCAGCACAAGTTTCTTATTATTCTTTTGATAAGGA
TAAAGATGGGAAAGTAGTTGATGAATGGGGTTCTAGAAATGGAATTAATGAAGGAACTATTGCAAAAGGTAAGTCTAATA
ATGCATTAAAAGTAACAGAAGATGGAAAGAGTGTGACTTTAGAAGGAGATTCTCAAATTGCTGCTGATGATGCATGGAGT
ATTGCTTATTGGGTAAATACAGATGCTGAGTTTAATAAAGAAATATCTGTTATTAGTGATAAGGATAAGGCTTTTGCAGC
ATCATTAAAAATGGCAGAGAATCGTGATAGTGGATTCCGTGTAGGAAAAGGAAATGGAGATGTATTAACATTCCAATATG
ATTTTAAGCCTGATAATTGGTATCATATAGCATGGACTCAAAGTAAAACAGATGGATTAAGCATGTATATAAATGGTCAA
TTAATACAAAAAAATGACTGGACAAAAAAGAATACAGTAAAATTCCCAATGGATATTATAGGTAGTACAGGATTTACTGG
ATTAATTGATGAAGTTAAGGTTTATAACAAGGTATTAAATCCTAGTGAAATAGCTTCTACAATGTTAGTTAAAGGATTAA
ATATTACAGAAAACTATAAGAGGTTGTATATTGGTGAAACTTATACAGTTGAAACAAATCTACTTAGTGATAATGAGGAT
AAAACAATTACTTACACATCTAGTAATCCAAATATTGCAAGTGTAGATGAAAATGGTGTAGTAACAGCTAAAGAACGTGG
ATTAACTACTATTATAGTAGAGAATAAAGCAGGTGGATATAAGGAAGAGGTAACTATTGAAGTAAGTAAGAAACTAACAA
TTTCAAATACTTTAGAAACCTATGAATTACCAGTAAATAGATTAACTGATATTGAAAGATCACCTGGTGGAGACCGTCAA
TATCTTGGACAACCAGATATGGTACGCACTAGCACTGGTCGTTTAATTACTGCATATCCAAAAGGACATGGAAAAGGTCC
TATTATAATGCAAATTAGTGATGATAATGGAGAAACATGGACGGAAAATAATAATATTCCTAGTAGTTGGATAGGTTCTC
AAGAAACTCCTACATTATATGTTTTACCATTAGGAAATGGAAAAGAGCGTATTATGATGATTACAGCATGTCCTGGATGG
GGAACAGATTCAAATGGAAATAAAACTGGATGGAATACTTCATATTCTGATGATAATGGAGAAACGTGGACAGAATACAA
GCATTGGTACTCTAATCATGAAAATGGAAAAGAAAATAATGTTATTGTAGGTATGGCATCTTTAGTACAATTAAAAGATG
AAAGTGGAAATTACATTCAAAAGTGGATGGGAGTATACCATGACTATGATTATGTAAACTACAAAACTTACCTAACATTT
AATGAAAATGGTGAAGAACAATGGAGTGAACCAGAGCCATATTTAAGTGATTATCGTAATATTGAAAGTACGTATAAAAT
GTGTGAAATTGGTATGTTCAGATCACCAGATGGAAAACGTATTGTTGGATTAGCACGTAGCCAATCTCATAATAATCCTG
CAACTATGATTTATTCTGATGATGAAGGAAATTCATGGAGTAAACCAATGGATTTACCAGGTTCTCTTGCAGGAGAACGC
TATAAAGCAGCATATGATCCAATTAGTGGTCGGTTAGTGATATCATTCCGTGAAATTCAATATGATTTAAATGGAAATAA
CACTTTTGATGGTGATGCTGATTGGACTGCTGGAGAGTGGGTTGCATGGGTTGGAACTTATGAAGATCTTATGGAACAAA
GAGATGGACAATATCGTATTGAAATATGTAAAGATTATTCTAAGAGCGCTAAATCAGGAGATACTGGATATGCAGGTGTT
GTTGTTTTAGATGATGGTACATTTATTATGGATTCTTATGGACATTGGGATGAAGAGTTCTCTAATAATTGGACAGGTGG
AGTAACCACAGACTTATGTTATATAAAACAAGCAAAATTTAAGCTAAGTGAAATTGATAATATGGCTGGATTAATTGATA
GAAGTGAACTAGAAGAATTGATTGATAAAGTATCAGGTCTTAATAAGGATGAATATACACCTGAAAGTTGGAGTGACTTT
GAAATAGCATTAAATAAAGCAATTAATGTGAAAGATAATGTGGAAAGTACTCAAGATGAAATTGATGAAGCAAAGGAAAA
ATTAAGTAAGTCTTTTGATAATTTAAAGAAAAACAAAACTGATACTGGAGGATCTGAAGATACATCAGATAATGATGTAG
ATGATTCTAACAGTGTTAAAACTGGTGATACAACAAATACAGCAATGCTATATTTAGTAGCACTAATGAGTTTATCAGTA
ATGTTCATATTTAAAAGAAAAAGAAGAAGTATTTAA
>igc_K01186_SZEY-81A_GL0096685_831949_unknown_Lipid_Metabolism
ATGGCCTCACAAATTACATTAGACTCTACAGTTGTTTTTGAACCTTTAAAAGACTTTAATTCTAAATACTTCAGAATTCC
TTTTCTCACATCAACCCCAAAAGGAGCACTTATTGCAGGCAGTGATGTACGCTATACAGACGGAAGTGACTACAACCAAA
TTGATATAGGTATTGCCCGTAGTGAAGATGGTGGAAAAACTTGGATAGATAAACAAATTGTTTTCAAAAATAACGGCATC
CATGAACATTCTCGTAAAATGGATGGTTGTATTGTAGTTGACAAAGTAACACAAAGAATCTTTTTATTTGCACTTTCTTT
AGATTTACATATGCACCTAGACTCCACAGACAATAAGCATCAAAGTTTCGTTTATAAGTATTCTGATGATGATGGACTAA
CATGGTCAGAAGAAATCAGTCTTAGACATTTTTATGATGATGACTGTATCCTCTTCTTCCAAGGCCCTGGTAATGGCATT
CAACTCCAGGACGGTACACTTGTTATCCCTATTCAAAGATGGGTGCCTGTCCCTCATCGCGATCGTTCTCAAGCAGGTAT
CATCTACTCTAAAGACCACGGTCTAACTTGGGAAAAATGCGAAACACTTATAGATACTTACACTTCCGAAAGTGCAGTTG
TAGAGTACAAACCAAATGAAATTCTTATTTCTTGTCGTTCTCCACTTACTGAAGCACGCGGCTTCTATGTAACAAATAAT
TTAGGTAAAACTTGGACTCCACATATAAGCCATGATACATTATTAGAATTTGGTGGTTGCCAATCTGCTTTCCTTAAGAT
TACTGCTCCAAACCAAAAAACTTATGCACTTCATACTGCTCCCCAGCAAACGCACTCTCCATGGGAACGTAATAAGCTTA
CACTTATGTGCAGTGACAACTATACTCACTGGAATTACATTGCAGAAATTATACATATGCCTAATGATGGCTACACTTGT
ATGACCTATGATGAGAAAAAACATGAACTCTATTTACTTGGTGAGCAAAAAGGTTCTATTGTTTTCTATAACCTAACCTG
CTTCCTTCCACTTATTATGCAAAATACAAGAAGCTACGATCATCAAGCACTAAGCACAATACACCAATATCCTGTTTATT
CACAAGGACATCACCATGCAATTTCTCATCCAGATAACTGGTATAAACTTCTAGATGTAAACATAAAAAAAGGAGGCTTC
CTCCTTCTCAATCTAAATCTATTAAGCTTTAATCATAATGAACTTATTACACTAAAACTAAAACAATCTGACGTTGAGCA
ACACGACCTTGCAAATTGCCACCTTACTCATACTACTTTAGAACAAAGTACAGGTAATGCTACTTTAGCACTCATTCCTA
CCGATCAAGATACTGATACTTTCCATTACGAACTCTACTACAGTCAATCTAGTATGGACACATTAAGCGTCTCTGTTGTA
AACTGCTTAGCAGCAAATCATAATAAAACATCTTTCAGATTATCGACATCTTTCCAAGATCCAAATCTTGAAAAATATGT
TACTGCATTACCTAAATGCAACTCAGATTTACAACCAATACTTTTAAATCTTTAA
>igc_K01186_SZEY-93A_GL0033938_1981238_unknown_Lipid_Metabolism
ATGAAAAAATTATTTACCGCCGCGGCAGCTGTGATGCTGGCATTCGCGGCAGCGGCCCGTCCAGCCGCGGACGGGCCGGA
TGACGGTATCTCCCGTCAGAAACTGTTTTTTGTGGATGCTCAGGATACATCCAGAGCTGTCTCCTGCTACCGTATACCGG
CAATCACTACTGCACCGGACGGCAGCCTGATAGCTGCGATAGACGAGCGGGTACCCTCCTGCGGGGACCTGAAATGGAGC
CGGGACATTAACATAGTCATCCGCCGCAGCACCGATGGCGGCCGGACATGGAGCCCGGTGGAGAGGGTAGTGGACTTCCC
CGACGGACAGTCTGCCTCCGATCCTTCTCTGATTACCGATACGGTCAGCGGTACGATATTCCTTTTCTACAATTTCATGG
ATCACGACCGTGCGAAGGACGTCTATTTTTTCCACGTCGTGCGCAGTATGGATAATGGCCTGACATGGTCGGAACCGGAG
GACATCACGGCCCAGGTGGCTCCTGAGGAGTGGAGGGGCGACTTCAAGTTCCTTACATCCGGTCAGGGTACGGCCACCCG
CGACGGCCGCCTCCTGCATACGATGGTGAACCTGCAGAAGGGCCTGCATCTGATAGAGAGCACGGACGGCGGCAGTACCT
GGCATCTGCTGGAGACTCCTATAGTCCCTGCCGACGAGTCGAAGGTCATCGAGCTGCCTGACGGACGCTGGATGATCAAC
AGCCGGGTCAATGAGGGCGGTATGCGCTGGATCCATATCTCCGAGGACAAGGGCCGCACATGGACCTCTAACCCTCATTC
CGCTCTGCCTGATCCCGGCTGCAACGGCGCCATCGTCCATTATCCCTATCTCGGGGGAGAGGACGGCTGCCTGCTCTTCG
TCAATGCCGCCGATCCCGAATACCGCCGCAACCTGACTCTGCGCTGGAGTACGGACGGCGGTCTGACCTGGAGTGACGGT
CTGACTCTGGTGGAGGGCGATGCAGGCTATTCCGACCTTACGGTCCTGCCCTCGGGGGACGTGGTGGTGTTCTACGAGCG
GGACGGCTATACGGTGAATGAGGCGGCGGTGATTCCGAAGTCAGTATTGACAGGTAAATGA
>igc_K01186_SZEY-106A_GL0027323_2954688_unknown_Metabolism
GCAATCTGGGGCAGCCATAAATATGTAAATGGCTGGAGTCAGCCGCAGAAACTTGCTGATGGTGCTGAAGCAAATTGGAA
TCCAGTGCTTTTTTCTTATAAAGACGAGATTACGCTGTTTTTTAAAGAGGGGCAGGAAATTTCCAATTGGAAAACCTATT
GCAGAAAGTCTGTAGACTTAGGTTATAGCTGGAGCAGTCCTGCAGAACTTGTTGCTGATGATGACAGCGGCGGACGTGGC
CCTGTGCGTAATAAGCCTGTTTTATTAGCAAGCGGCAGAATTATTGCCGGTGGTTCAACTGAACGCGGGTTATGGACATC
ATTTGTTGATTATAGTGATGATGGAGGAATGACATGGCATAAGTCTTTACCGATTGGTATCACAGGTTTGTTATATAAAG
ATGGCGAGAAAACAGCCGAAAGCAACATAGCTGTCAGTCAACAGTCTTTTTATGGACGTGGCGTGATTCAGCCTACTATT
TGGGAAAGTGCTCCCGGACAGCTGCACATGCTGATGCGCAGCAGTGAAGGTTACATTTATCGCAGTGATTCTGCTGATAA
TGGCAACACTTGGAAGAAAGCTTATCCAACACAGCTGCCTAATAATAACAGCGGTATAGATCTTGTACAAGCACCTTTTA
ATCAGTGTTTGTATTTGGTATGCAATCCCATTCACAGTAATTGGGGAATGCGTTCACCATTAAGTCTTTTTAAATCAGCT
GATAATGGTAAGAGCTGGCAAAAAATGCTTGATTTGGAAACAGAGGCAGGGGAGTTTTCCTATCCTGCAGTAATTGCTGA
CAAAGATGGCTTAGACATTACTTATACCTGGCAGCGCAAAAATATTGTACACTGCCGTTTTAGCAAGGAAGAGTTATAA
>igc_K01186_T2D-2A_GL0056662_2076832_Phascolarctobacterium_Metabolism
ATGTGTTACAATACTTATGTTATAGAATTATGCGACTTTTTGGATGTGATTGATATAATGCAAAAGGAATTGATTATGCG
CTGTTTGCCGACGGCCTTCTGCCATGCTTCGACAGTATTGGCACTGCCTGATGGTAGCTTGCTGTGCTGCTGGTTCGGCG
GTACGCATGAGGGCGAAAGCGATGTAGGTATTTACCTCAGCAGACGTACGGAAGCCGGCTGGAGTGAACCGCAGATACTG
GTGAATGGGGCGGCGGCGAACTGGAATCCGGTGCTTTTTGCGGGCGCGGACGGCAGAATCCTGCTGTTTTACAAGCAGGG
CCAGCAGATTGCCGACTGGCAGACATGGCTGCTGCAGTCGACAGATAACGGCGAAACCTGGAGCGGACCGCAGGAGCTGG
TGCCAGGCGATGTGAGTGGTGGACGCGGACCTGTGCGTAACAAGCCGTTGCGCTTGGCGAGCGGACGTATTCTTGCCGGT
GCTTCTACCGAACACGGTATCTGGAAGGCCTTTGCCGATATCAGCGATGACGATGGTGCAAGCTGGCGCAAATCCTCTGC
AGTGAAGATTGAGGGATTGCAATATCAGGCAGGTGAAAAAACTGCCGACAGTAATATTGCCGTCAGCCAGCAGTCCTTTT
ACGGACGCGGCGTGATTCAGCCGAGCCTGTGGCAGAGTGCGGATGGCAGCGTGCATATGCTGCTGCGCAGCAGTGAGGGC
TTTATCTATCGCAGCGATTCTGTTGATAACGGCGCAACCTGGTGCAGTGCCTACGCTTTGAGTCTGCCAAACAATAACAG
CGGTCTTGACCTGGTGCGGACTGCCGGTGGCGTGCTCTATTTGGTGTGCAATCCTGTTGCTGCCAACTGGGGTCAACGTT
CTCCCTTAAGTCTGTTCCAATCTACAGATGATGGTGCGAGCTGGCAAAAGCTGTTTGACCTGGAAACAGAGCCTGCGGAA
TTTTCCTATCCGGCGATTATTGCTGAAGGGGAAAATATTATTATCACTTACACCTATAAACGTTGCAACATTGCTTGTGT
ACAATTGAGCGCGGATGAACTTGTTACCCTTTAA
>igc_K01186_T2D-6A_GL0056310_760383_Parabacteroides_Lipid_Metabolism
ATGAATAAAGTATTATTATTTACAATCCTTTCAGGCCTGTCATTATCCTGTACGAACTATACAGATAACATATCCATGAC
AGCAGAACATCCGGTACTTCCCGTTCTCACCATGAAGGAAGCCAACCCTGTCTTCAAAATTGAACTGATAAGACATCAAA
CAGACAATAATTATTCATTACAAAAATTAGAAGTAGATCTTCATGGAACTACAGATATCGATGATATTGAAAGTATCGGT
CTTTATCATACCGATTCCAAAGGAATGATCGATATCAACAAACCGATTCTTCATACAGTATCCACATCTGAAAAAATTAT
TTTCAATACAGATATTTCAATCGATACGGATACTTTCCCTTTTTGGATATCTTTTAAGTTAAAAGACAAAGTAGATCTCA
GCCATCGCTTTAAAGCAGGCTGTACCAAGATAGAGACAAATGAAGGAGAGATAAAAGTACCCGTAACAGTTTCACCTGAA
CTTCGTGCAGGAGTAGCCGTACGTCAGCACAAGCAAGATGGTGTTCACACATCTCGTATCCCAGGGTTAGCAACATCTAC
AAAAGGGACATTGTTAGCCATTTATGACGCTCGTTACGAAAGTCCACGCGATTTACAAGGGCATATGGATATTTGTCTGA
ATCGTAGCATAGACGGAGGACAAACCTGGCAGCCTATGCAAGTAGTCCTGGACATGAAAGATTGGGGTGGATTACCAGAA
AAATACAATGGAGTTAGTGACGCCAACATCCTGATAGATGAAAACACAGGAGATATTTATGTAGCCGGTCTTTGGATGCA
TGGAGTATTAGATGGAAAAACAGGGAAATGGGTGTCTGGAATGACAAAAGATAGTACCCGCTGGATACATCAATGGCGTG
AAAAAGGCTCTCAGCCGGGATTTGGAATAAAAGAGACCTGCCAGTTTCTAATTGCAAAAAGTACCGATGACGGTCAAACC
TGGAAGACTCCAGTAAACATAACGAAACAAACCAAACGAAAGGAATGGTGGCTATATGCCCCTGCACCAGGACACGGGAT
TACACTACAAGATGGGACACTCGTTTTTCCGACACAAGGACGAGACAAAGACGGACATCCATTTTCCAATATAACTTGGA
GCAAGGACGGTGGTAAAAACTGGACCGCCAGCAATCCAGCTTTTACAAATGTGACAGAATGTATGGCTGTACAACTATCC
GACGGAAACATCATGCTAAATATGCGTGATAATCGTAACCGAGGAAACAAAAAGGAGAACGGACGACGTATCTGCATCAC
ATCCGATTTAGGAAAAACTTGGACAGAGCACCCCACCTCACGAAATGCATTAATCGAACCGACTTGTATGGGTAGCATAC
ATAAACACATTTATAACCACGACGGACAAAATACATCAATCCTGCTTTTCGTCAATCCAGAATCCTATTCGGAGCGTAAT
CATATCACACTGAAGGTTAGCTATGACGAAGGAAACACCTGGCCCGAAAACAAGAAAATTCTATTGGATGAATATAACGG
ACGCGGTTATTCTTGCATAACCTCTGTAAATGAAAATACAATCGGTATTTTATATGAAAGCAGTCAAGCTGATATGGTAT
TTCAACAAATCAAATTGGAAGAATTATTACCCTAA
>igc_K01186_T2D-6A_GL0159735_19278_unknown_Lipid_Metabolism
ATGGCAAAAAAATGGACAGCTGTGCTGATGGCCATTCTCATGGTGCTTACCGCATTTCCGGTGACCACCGCGATGGCAGC
CGGTAGCAGCGAGGCAAGTAAGCCGGCAGACGGTACGACCCAGGGTCGTCCCTTTGTTAGCGATAATCCGTCTCATTGGT
ACCGTATTCCCAGTATGGTTACCCTGGATGACGGTACTGTCGTTGCAGCTGCTGACGCCCGTTGGGACGGCGGTATGGAC
GGCGGCGGTAACGATGTGATCACTGCGCGTTCTACGGATAACGGCGACACTTGGTCTTACACATGGGCCGGCTATTACGG
CGATAACGGCAATGTGTTTAACAAGGCGTCTACCAGTTATTGCGACAGCAACTTGGCAACTGACGGCAAGAACCTGTATA
TGCTGTCTACCTTCTTTGCTTCCGGCGTTGCCATTAACGGCAGTTCTGCGAACGCACAGCCTTCTAAGGACACCGGTTTG
GACAGTCAGGGTCGTCTGCTGCTTGCTCGTAACGGCGGCGACTATGACTATTATGTGGGCGCGGTAGGTGCTGACGGCTA
TGCCAGCATTTACAGAACCAGCGACAGCACGGTTGTCAGCCACTATAAGGTAAACGGCGAGTTTGAGCTGTTTAAGGATG
GCGCTTATGTTGGCTGCGTTTGGTATTCTAACTGTGAGTTCCAGGCCAAGAAGTGCCAGTACCTGTTTTTCCGTACTTCC
ACGGACGGCGGCAAAACCTGGAGCGCGCCCTCTCTTGTGAATGCCAGAAAGAGCGGCGAGAAGTTCTTGGGCGCAGGCCC
CGGTCGTGCCATCGTAACGGATGACGGCACCATTTGTATGCCGGTTTATGTATACGGCGACAATACTTGGGGCTCCGGCG
ACGCTTCTCAGGCAACCAGCTTTATTTACAGTAAAGACCAGGGCAAGACCTGGAGCCGTACGGCGAACTTTACCAGCACC
GGTTGGGGCGGCAGCGGTTGGTCCAGTGAGGCGCAGCTTGTAGATTTAGGTAACGGCGTGGTGCGCTGCTTCTACCGTAA
CGGTAAAAAGAAAATTCGGTACTGCGATGCCACTTGGAACGGCTCTGGCTATCAGTGGGGCGATGTGGTAGATACTGGTA
TTGACATTTGGGGTAACTGCCAGCTGTCTGCCGTTATGTATCCCTATCTGATTGACGGCAAGCGTGCCATTCTGGTTTCT
TCTCCCTCCTCAACAGAGGGTCGTAAAACCGGTGCCATCTTTACCTTGCTGCTGAATGACGACAATACTATTTCTACCGA
TTATGCCAAAAAGACCATTACAGCAGAAGGCGCAACCTTTGCGTACTCTTGCTTGACGGTGCTGAAAGACGGCCGCGTGG
CAGATTTGTACGAGACGGACGCCTGTGATTTTACCTATAAGGTTTATGATATTGAAACACTTACCGGTATGGATGTGGAT
GTTCCCACCACAACGGATATTCAGATGAATGTGGGTCAGAAGAAGACCTTAACCTTCTCTGCGCAGAATGTGAATAACTC
TGCAAGCGATATTGTGTCTTTGTCTGCTGCGAAGGAAGTACCCGGTGCTACCGCCAATAAGGCAACGGATGTCAATTACA
GCGGCGATTCCGTTTCTGTAAAGCGCGCTTTGTACACCTTTACCTCTACCGGTACAGAGTACACCATTGCCCACGCAGGT
ATGTACTTAAGTGTGGGTACAAACGGTAAGGCCGGCTATCCCGGTGCGTCTACGCCTGCCAATGTTACATTGCGTGCAGT
AGACGGCGGCTTCCAGCTGTTGCAGGATGGTCATTACGGCCTGTATTTCCAGCAAAAGGATTCCGATGGCAATGTAGTGA
ATCACTTTGAGCGGTGGGACTTTACCGGCAAGGGCAAGAACGATCAGGACGAGGCCGCGGTATTGGCAGCCACCACCTTC
CAACTGTATCGCAGAATCCGCACCGGCGAAACCGGCAGCACCGAGCTGCCCGGCTACATTCAAGTGAATACCGTGGATGA
CGGCGAGGAATATTTGATTGTCTATCACGGTACGGACGGCTATTTCCTGCTGAATCCCTCCACTTCTACAACGAATATGT
ATGCTCATTGCTTAAAGGCAAACGGCGGCAGCACCGTTGACGGTTACAATGTTACCGTTACCGCCAACGCAGTAGGTAAT
GCTGTGGTACAGGCAGGGCTGAATACTTATAATATTACGGTTGTGGACGGCGACTTGGCTGTGACCGGTGTGGTTAAGTA
TGACCCTGTGATTTATACCCACGGCTCCTCTTCATCTGCAGATTCTGACTATATGTACTGCGGCTCTTTGATTTCCGACG
GTACTGTGCGAGGAGAAAAGCAAACCAATTATACGATTACAGACTCACGCTACACGATTCAGTCAATTACCTGCTTTGAA
GATCCAAATGCAGATATTAAATTTGATGGCAATAAACTCAGTGGTTCGTTGCATTTGGCTGACACTGCGGATTATGCCAG
TCAAACAACAGGCGTTACGGCAACAATTATAACCTTGTTAGCTGATAATGACGGGAATGTCTGGAGCCAGACAGATAAAT
TATATGTTGCATCAAATCCAGTTGCCGGTAATATGGCACTTGGTGCTGCAACTTTTAAGCCTGCAGCTGGGGGCGACTAC
TATGCTCGGATGTCCGCCATATTTGTTGCAGACGATTCATATGGCGTAGTGCCTGCTGCAAAAGTTTCTGGCTATCAGTA
CAATGCTAAGGACATTTATACCGCTGATGCACTTTGGTATGATGGCACAATTCCAAGTCTGTTATCTTCTAGTTCCGATA
AGCAAGCTGGTCGTGCAGAAAATCTATATAGAAAGGATATCTTTAGTAGTTTAGCGCAGGTTTGTGAGATTACTAATTCT
ACGAATATTCTGGCGTACTACTATTATGATAAGAGTGCGGATGTAAACCAGGGTATTACAAAGAACGATGCCAGCGGCAA
TAGCTTTTCTTTCAATATGGGCATGACGCCAGTTCGAATTAACACAGGTAAACGTATTACCGGTTATGCCACCGTTACAA
ATGATGCGAATAAACTGAATTTGGGCAGTGGATTGAGTGCCCACAGTGCTACTAAGTTCAGTGATTTTACACAAACACAA
ACCAAAGAGTCTGCTGTCAATCCCGGTACAGGTAAGCGCCAAACCATTCAGATTGACGGCGATGCCAGCGGCGTGGCGCC
CAATACCACCACCACGCTTACTGGTAATATGGAATCATACATTAATAGTAATTATGATCACCAGAGTGCGTTCATTTGTG
CAGTCCATGCCGTCTTGCCTTTTGGTGTTATTGTTTGTGACAAGAGCAACGAGCGTACGCCGTATAATGAGGCGGTGAGC
AAGGTGCGTGTGTCCACGGACTACACCAAGGAGACTTGGGACAAGTACACCACTGCGCTGCTGAACACACAGGCATACCT
GAACAATTACACCCTGCTGACCACAGACGAGACCACCAAGGATGTGGGCACGGTTTTGAATTCTACTTATACCGGCCTGA
CCAAGCGTGCCGACTTTACGGAGCTGGAAAAGGTGGTAGAGCAGAACAAGGCGGCTTATGACAAGGGCTTTGCCGGCAAT
GTAACCGATACAGACCAAAATAAGTACACGGTGGACAGCTGGCAGAACTTTGAGAACGCCTATAAAGCCGGTGCGGATCT
GCTGGCGAAATATCCGGAAAAGGGCAGAAACAATGTGGCAGGCTTTACCGTAGGTCCCGATTCTGCGGAAAAGACCACCC
AAACCAAAATTGATGAGACCGCAACCCAGCTGAAAAACTCCGGCCTTGTGGTTGCTGCTGACGCCAGCGCCTATGAATCT
GCCCGCAGCATCAGCGCCACCATCGACCGCACCGCGTTTCCGGACGACGGTACCGCTATTACCAACACGGTAACCAACGG
CAACAGCACCATTTATAAAGCCTACAACGGCAAGGATTATGTGAATGTGCCTGCTGCGCAGCAGAGTACGGTAGACGGCT
TTACTACGGATTTGCTGAGTAATATGAATGTAGGTGAGTCCTCCGAGAGTGGCCGCACCTTTACCGTTGCCTGCACCGTC
AACGGCAATCCCTTTGAAACCAAGGAGCAAAAAACGCTGTATTACTACGGCACCATTGCCCATTTGGATTTCTCTGCTTA
CAAGTCTCAGGATACCGTTTGCGTTGTGCATACGGCAACCGGCGATACAAAGATTGACCTTGCCAAGTGCAATTATCAGT
TGTCGCTGCTGGTTCAGCGGGATACCACCATTACGGTTACCACTGCCACCAGACCCAATGTGATTGTTGCCGACTACTTT
GGCACGATTTTAGGCGCATTTGAGGGCGCCACCAGCGTAACTGTAAAGGGCAACACCGTAACGGTGGGCGATACAGTGAT
TACCGCCAAGGATTCCCCCAAGTACACCTTTACCGGTTGGACCTGGAGCGAAGGCACCCATGTGATTCCGGCGGGTCAGG
TTGCGCAGATTGTGCAGAGAGGTACACGCACCGGCTTGGATGTGAACTACACCGTCAGCAACAGCGGCACAGCGGCAAAC
GCCTTGATTAACGGCGCTACCCAGTACACCGCACCCGGCATCAACAAACCTTTAGAGCTGACCTCTGACAACGCAGAGTA
CTGGACCCGTACCGTAAACGGTGTGGAGACTTTGGCTTCTTATGAGCAGAATGTTACCCTGTTCAGCGCCAATACGGATA
CCACTTACACGGCATACGCCAGCTTAAATGATCTGCCCAAAAATTTGCAGGAGCAGGCAGAGAGCGGCACGCCTGCTTTG
AACGGCGTAGGCTTCTTTGCAGACAAAAAGTTTACCATGTCCTGTGATTATTCTGCCGGTGCGGATGTGACCGTTTTGGA
GGTGGGTGTGATTTACTCCGCCACTAAGAACGGAAAGGACACCCTTGTGAAGGGCGGCGACGGTGCGACAACGGTTGTGT
CCCGCAATGTTGCCAACTGGACAGGCAGTCCCAATTCCGGCACCTTTACCATGACCAAGAAGGGCAGCGATACGGGCAGC
CATTATATGCGTATGTATGTGAGCTACCGTACTTCCCGTATGAACACCCAGGTACCCTTTGTGGTTTATGGTGATATTTA
TCAGTGCGTAAACGGCGTTGTTTCCGCAGTTCACTAA
>igc_K01186_T2D-8A_GL0029503_2735175_unknown_Lipid_Metabolism
TTTTTGCTGTTACTGTTCTCCCGCTGTTCTTCTGACGTGGTGGAAGAAGAGATTCTTCCTTATGCATTTAAATCGAGTAC
ATTGTTTGTCGAATCGTCCTTGGATATACCACGAAGGAGCGAGGGGGATATTTTGTTGCTGGCCGATGGAGGGCTGCTGT
TGGTCTATACAAAATTTGTGGGAGGATATGAAGACCATAATTATGCCGTGCTAGTGAAGCGTATTTCAACGGATAAGGGA
CAAACGTGGTCCGATGAAATGGAGTTTATTGATCAAAAAGGTCGGTTAAACGTGATGTCTGCCTCTTTATTGCAATTGAA
AGAGGGAGGTTTGGCATTATTCTATTTAGTCAAAAATAGTAATAGAGACTGTTACCCTGTTGTCCGGTTTTCTGCTGATA
ATGGAGATAGTTGGTCGGAACCTACGGCTTGCATTTCGCCCGGAAGCGGCTATTATATCATGAATAACTCTCGTGCCATT
CAGTTGTCTACAGGCCGGATAGTCATACCTGTTTCCCAACATATCGTTGATAAAAATGAAACGTTTTCGGAAAGCGGCAT
AATTTTTTGCTGTTATTCGGATGATGGCGGGAAGACATGGTATAAAGGGAAATCATTCGTTTCACCGAATCGATCTTTGG
TATTGCAAGAACCTGGAATAGTGGAACTGTCTGATGGCAAAATCCTCATGTATATAAGGACAAACAGTGGATATCAATAT
TATTCTTATTCGGAAAATAGAGGGTATTCATGGGGTAAACTCTCTCAAAGTTCTTTGGAATCCCCATTGGCTCCTGCTTT
GATAGAAAGGAATCCTTATACAAAAGCTTTGGTTGTCGTATGGAATAAGAGCAAAAGTGAGCGGATGCCTCTTTGCATAG
CTACGTCGACTGATGAGGGGGTGACATGGGGCCATAAAGCT
>igc_K01186_T2D-8A_GL0044508_763828_unknown_Lipid_Metabolism
ATGAAACAGTTGCTTCTTGGGGTATTATTAGTTGTTCTGTGTCAGTTCTCGACACTCAAAGCAGCGGATACGTTGCAAGT
TCGTGAACCTCGTGTCCCTATTCTGATTGAACGTCAGGATAATGTTTTGTTTTATCTTCGGTTAGATTCCCGGAGTTGCC
GGACATTGGATGAGGTGGTCTTGGAATTTGCCGAAACGACGAATATGAAAGATATAAAAGCTGTGAAACTTTATTATGGC
GGAACGGAGACAGTCAAACGTGAGGGTAAAACATTCTTTTGTCCGGTAGAATATATTCCTCGGGATATTCCGGGTAAAAC
ACTTGCTGCTCATCCTTCTTATTCTGTGTTAAAGAAAGAAATAAAATCTCCTTTACGGCAAGTCGTTTTTCCGGTTAACC
AGTCTTTAGTTCCGGGAATTAATTATTTCTGGGTAAGTATTCAAATGAAACCTAAAACTCCTTTGTTGGCAAAAGTGGAA
GCTGATATCGTTCGGGCATCCGCTGATGGTAAGATTCTTGTACTAAGAAAGGAATCACCTTCCGGTATAGAACGTTTGAT
GGGTACAGGGGTTCGCCATGCCGGAGATGACGGAGTGACTGCATTTCGTATTCCGGGATTGGCTACTACTAATAAGGGCA
CATTGTTGGGCGTTTATGATGTTCGTTATAATAGTTCGACAGATTTGCAGGAACATATTGATGTCGGTTTAAGCCGCAGT
ACGGATGGTGGTCAAACTTGGGAGAAAATGCGTATACCTATGGCTTTTGGTAAATATGCCGGATTGCCGGAAGGTCAGAA
TGGAGTAGGCGATCCTGCTATACTTGTGGATCGGCAAACCGGTACGGTATGGATTGTGGCGGCATGGACACATGGTATGG
GAAATGCACGTGCATGGGTCAGCTCACGTCAGGGGATGGATATGAACCGTACGGCTCAACTGGTTCTGGCATATAGTAAT
GATGATGGTAAAACGTGGTCGTCACCTATTAATATTACCGAACAATTAAAAGATCCTTCCTGGTATTTCTTACTCCAAGG
TCCGGGAAAAGGGATAACGATGCAAGATGGTACGCTTGTGTTTGCTACGCAATATATTGATTCCACAAGAGTACCGAATG
CCGGGATTATGTATAGTAAAGATCATGGCAAGACATGGCAGATGCATCATTATGCGCGTACAAATACGACAGAAGCCCAA
GTGGTAGAAATAGAGCCGGGCGTACTGATGCTGAATATGCGTGATAACCGTAAAGGTAGTCGCGCTGTTGCTGTAACGAG
AGACCTTGGTAAAACATGGATAGAGCATCCCTCTTCCCGCAGTGCCCTTCGTGAGCCGGTGTGCATGGCGAGTCTTATTA
AAATAAATGCAGAAGATAATGTCTTGAATAAGGATATACTTTTGTTTTCCAATCCCGATACGGTGAAAGGCCGTAATCAT
ATCACGATAAAAGCCAGTCTTGACGGAGGATTGACGTGGAGCAAGGAACATCAGTTACTATTGGACGAAGCTGAAGGGTG
GGGATATTCTTGTATGAGCATGATAGACCGTGAAACAGTTGGAATACTTTATGAAAGCAGTGTGGCACACATGACTTTTC
AAGCTGTTAGACTAAATGATATAATCAAATAA
>igc_K01186_T2D-8A_GL0088559_53904_unknown_Metabolism
GTGACGGTGAAAGTGCTGGGTGCGGTGTCTGTGACGACTATCCGTACAGAGCAGATGAATGCTCCTCTGGGCATCGACGT
CCGTCAACCCCGTTTAAGCTGGATGCTGGAATCTTCGGAGAAGAACGTGATGCAGACAGCTTATCATATCTTGGTAGCCT
CTACGCCGGAGAAACTGGCAAACGGAGAGGGAGACCTTTGGGATTCCGGCAAGGTACGGAGCGGAGCTTCTCATATGGTT
CTCTATCGGGGCAAACCGCTGAAAAGCAATGTGCGTTGCTACTGGAAAGTGAAAAGCTATACCACTGCCGGAGAGACGGC
ATGGAGCGAGCCTTCCCTATGGAGCATGGGACTGTTGTCGGAAAACAACTGGAAAGGTCAGTGGATAGGGATGGACAAGG
CTGCCGAGTGGGACAGTGAAACTCAATGGAGCCGTTTGAGCGCCCGCTATCTGCGCAAGGAGTTCGAAGTGAAGAAACAG
GTGAAACAGGCAACGGTTCACGTCTCCGGGCTTGGTCTGTATGAGCTTTATATCAACGGCAAGAGGATTGGAAATCAGGT
GCTTGCCCCCGCACCGACGGACTATCGGAAGACGGTTCTCTATAATACGTTCGACGTGACCGAAGTGATTGCCGGCAGAA
ATGCTATCGGCGTGACGCTTGGCAACGGACGTTTCTACACAATGCGTCAGAACTATAAGCCTTATAAGATACCCAACTTC
GGTTATCCGAAGATGCGACTGGACTTGATAATCGAATACACAGACGGCACGAGAGAGGTGGTGGCAAGTGATAATTCTTG
GAAGCTGACTGCCGACGGACCTATCCGGAGCAATAACGAGTATGACGGTGAAGAGTATGATGCCCGTAAGGAATTGGGTG
CGTGGAGCACGTTCGGGTATGACGACAGCCGTTGGGCTGCGGCACAGCGGGTAAGCATCCCTACTGGTACGTCGCGTGCG
ATGACGATGCCTTACATGAGAGTGGTGGATACGGTGAAACCTCTGTCTATCAAGAAAGTAGGCGACAAGTATATTTTGGA
TATGGGACAGAACATGGCGGGCTGGATACGGATAAAGATAAGAAAGCAACAGGCGGGAGACAGCATTCGCTTGCGTTTTG
CGGAACTTTTACAGCCGGATGGTGAACTATATGTCCGGAACCTGCGCGATGCCCGTGTGACGGATACCTACGTATGCAGG
GGGGATGAGAAAGGAGTGGAATGGGCTCCGCGTTTCGTGTATCACGGTTTCCGTTATGTAGAGGTGACGGGCATGAATAA
ACCGGTACTCACGGATTTTGTCGGTGAGGTGGTGAATGACGATCTGGAGACTATCGGTTCTTTCTCCTGCTCCAATAAAA
CATTGAACCGGATTTACCGGAATGCCTGCTGGGGTATCCGCAGCAACTATAAAGGAATGCCGGTGGACTGTCCGCAACGC
AACGAGCGTCAGCCTTGGCTGGGCGATCACGCGATGGGATGCTGGGGCGAAAGCTATATCTTCGATAACGGACCGTTCTA
TGCCAAGTGGACGATGGATATCTGCGACGCACAGCGTGAGGACGGTTGCATCCCCGACGTAGCTCCGGCATACTGGAACT
ATTATTCGGACAATGTGACGTGGCCTGCGGCTCTTCCGCTTGCCTGTGACATGATGTACACGCAATTCGGTGATACACTG
CCGATGGCGAAGCACTACGGCGACATGAAACGTTGGTTGCGTCATATCCGTGACGAGTACATGACGGAAGATTATATCAT
CACGAAAGACAGATACGGCGACTGGTGCGTGCCGCCCGAATCATTGGAACTGATACACAGTAAAGACCCTGCCCGCAAGA
CGGACGGACAGCTGATTGCTACGGCATACTACCTGAAAGTGTTGCAACTGATGCATCGTTTTTCGAGCGTGCTGGGACTG
AAAGAGGATGCGCAGGAGTGGGAAGACTTGGAACACCGTATGAAAGATGCTTTCAACGAACATTTCCTTGTTATCGGAAA
AGGTACGTCGCCCGTACCGGGACATGTGCTTTATCCGGACAGTATTTATTACGGTAACAACACCGTGACGGCAAATATCC
TGCCTCTGGCTTTCGGGCTGGTTCCGAAACCATACATCAATGACGTGGTAAAGAATACGGTAAACACGATCATCACCACG
AACAAGGGACACATCAGTTGCGGAGTAATCGGCGTGCAATGGCTCATGCGTGAGTTGAGCCGTAAGGGATTTGCGGATGT
GGCTTATCTGCTGGCTACCAACAAGACCTATCCTAGTTGGGGCTATATGGTGGAACAGGGGGCAACGACCATCTGGGAAC
TGTGGAACGGTAATACCGCCAATCCCGAAATGAACAGCGGCAATCATGTCATGTTACTCGGCGATTTGATTTCGTGGTGC
TATGAGACGCTGGGAGGTATCCGCAGCAGCCGTCAGCATACAGGTTTCAAACATATCCTGATGAAGCCCGACTTCAGCAT
ACAGGGCATCAGTCATGCGGATGCTTCTTACCGTACACCTTACGGTAAAGTGGTGAGCCGTTGGAAAAAGACATTGACGC
ATCTGGAATGGGAAGTAACCGTTCCTGTGAATACGACTGCCGAAGTCCATCTTCCCGACGGACGGGTGGAGAAGATCGGT
TCGGGAAGTTATCATTACAGTGTGGATATACCTACACGCAGCAAAGCGGTACTGAAAGACGAGTTCCTGTATGAAGAAGC
GTCTTTCCCGGAATGTCACGGTGCAACGATTGCGGAGACACCGAAAGGTGATTTGGTAGCCGCTTTCTTCGGAGGAACGA
AAGAACGCAATCCGGATTGCTGCATCTGGGTATGCCGTAAGGAAAAAGGCAGTGACGCATGGACGGCACCTCAGATGGTT
GCCGACGGTGTGTTCAAACCGAATGATCCGCTGGCTGCTTTGGCAGGTGTCACGGCGGAAACGAAAGATCATCGGAAAGC
GTGTTGGAATCCGGTCTTGTTTCAAGTGCCGGGAGGAGATTTGTTGCTGTTTTACAAAATAGGGCTGAAAGTATCCGACT
GGTCGGGCTGGCTGGTACGTTCCAAAGACGGCGGTAAGACGTGGGGTAAGCGTGAAGCTCTGCCCGAAGGCTTCTTAGGT
CCGATAAAAAATAAACCCGAATACGTTGGCGGACGGATTATTTGTCCGTCCAGTACGGAAGGAGAGGACGGATGGCGTAT
CCATTTCGAGATTTCCGATGATAAGGGAAAGACATGGCGCAAGATAGGACCGTTGGAAGCGGAATTGGCTTTGCCTACGC
AGTTGCAGGGAAAAGCGGTAGAGGCGAAAGACGACCAGGAAGCGGGAGAAGCCATCAAAGGCGAGGGGATGAAACCTATT
TATGCCATACAACCGAGTATCTTAAAACACAAGGACGGACGCTTACAGGTGCTTTGCCGTACACGCAACGGACAGTTGGC
GGAGGCTTGGAGCCCGGACAATGGCGACACATGGAGTAAGGTTCGTTTGACCTCTTTGCCGAGCAATAACTCCGGTACGG
ATGCCGTGACGTTGAAAGACGGTCGTCATCTGCTTGTCTATAATGATTTCAGAACCTTGCCGGGCACACCGAAAGGACCC
CGTACTCCGTTGAGCGTGGCACTTTCCGAGGACGGGATAAACTGGACGCCGGTCTTGGTGTTGGAGGACAGTCCCATCAG
CCAATACTCTTATCCGTCCGTCATACAGGGAAAGGACGGTAAAGTGCATGTCATCTATACTTGGCGTCGTCAGCGCATCA
AGTATGCCGAGATTGATTTGAAAGAATTGAATTAA
>igc_K01186_T2D-8A_GL0094062_937921_Parabacteroides_Lipid_Metabolism
ATGAGAAAAATCTTTCTTTACTTCAGCCTCCTTCTCTTCATGCAAACTGTCTTTGCCGCCGACAGCTTGTTCGTCAGAAA
GCCGCAGATCCCGATACTGATCGACCGGACAGACAATATCTTAGTGGAAATGCGTATACAGGCACACAAAGGGGATGTAC
TCAACAAGCTTTCCCTGCAATTCAAAGAGGGGATCGACTTAAACGGCATAAAGGCTTTACGCTTGTTCTATAGCGGAACG
GAAGCGACTTCCCGGCAGGGAAAGCATTACCGCCCGGTTTCCTATATATCCAGCCATGCGGAAGGCAAGACTAAGGCTGC
CAATCCCTCCTACTCCGTTAAACAGAGCGAGGTAACGGATATCACCAATGTCGTGACCTTCACCAGCAGCCAGCCGATGG
TGGAAGGAGTCAACTATTACTGGATCAGCATCGAGATGAAACCGGAGGCTTCCCTGTTGACCACCTTTACCGTTCAGATG
CCGATGGCGGAGGTAAACAACATGCCGGCAACAATCGTGTGGGACGGCAAATCGGATGTCCGCCGCATGGGAATCGGTGT
CCGCCATGCCGGTGACGACGGGGCTTCGGCTTTCCGTATTCCGGGGCTGGTGACGACCAATAACGGGACACTCTTGGGCG
TGTACGATATCCGCTACAACAGCAGCGTGGACCTACAGGAAATGGTCGATATAGGAGTAAGCCGCAGCACCGACAAGGGA
CAGACCTGGGAGCCGATGCGCGTAGCGATGACGTTCGGCGAAACGGGTGGCCTGCCTCACGCACAGAATGGCGTGGGCGA
CCCTTCTATCCTGGTGGATGAAAAGACAAATACGATCTGGATCGTGGCCGCCTGGACCCACGGGATGGGGAACGGACGGG
CCTGGTGGAATTCCATGCCGGGCATGTCGGCCGACAGCACCGCCCAGCTGATGCTTGTCAAAAGCGAAGACGACGGCAAG
ACCTGGAGCCGGCCGATCAATATCACTCCGCAGGTGAAAGATCCTTCCTGGTACTTCCTGTTGCAGGGACCGGGCCGGGG
TATCACGATGAAAGACGGGACACTGGTTTTCCCGATCCAGTTCATCGATTCCACCCGCATACCGAATGCCGGCATCATGT
ACAGCAAAGACCGGGGAACCACCTGGCATCTGCATAACCTGGCACGTACGAACACGACCGAGGCGCAGGTAGCCGAAGTC
GAACCGGGTGTCCTGATGCTGAACATGCGTGACAACCGGGGAGGCAGCCGTGCCGTGGCCACCACCCGCGACTTAGGCAA
GACCTGGTACGAACATCCGTCCAGCCGTAGCGCCCTGCAGGAACCGGTTTGTATGGCAAGTCTCATCCACGTGGATGCCA
AAGACAACATCACGGGAAAAGACCTGCTGATCTTCTCCAATCCGAACACGACGAAAGGACGCAACCATATCACCATAAAG
GTAAGTACGGACGGAGGCATGACCTGGCCGCTCTCCAACCAGGTGACACTGGACGAAGACGAA
>igc_K01186_T2D-11A_GL0060817_1376663_unknown_unknown
GTGAAGGGGCATATCCGGCCTGCCGTCTGCCTGGCACTTGCGCTTTCGGCATTCTGCGCGGGATGTGCTTCCGGGGCCGG
AGGAAATAACGGAACAACAGGCGGCACCGGTACGCCGCCCGCGGAGGAGAGCAGCATGAATACCGAGGACAGGATAACGG
AAACAGGCACAGATACCGGCACGCAGCCGGTGCGTCCCGATTATTCCGAGACCGATGCCGTAAACATCGCCGCGAAGATC
AACAACAAATCCGCTGGTGCCGCCGTCATGGTGGAGTCGGATGTGTATACCGTATACGACCCCGACAGGGACAGCGCCGG
CTACTATTACAATTTCTATCCCGAGATCATACGGTATAACGGTTTGTTTATCGTGTCATGGTGCTCCGGCAGGCGCAACG
AGGACGATTTCGGGCAGAGGATAATGACCTCGTACTCGACGGATCTTGTAAGCTGGAGCGACCCCGTTATCCTGTTTGAC
CCTGCGGAGGCGGGTGACGGGAACGGCGCTTTCATCAACAGCGGGTTTACCGTGTACGGCGGCAGACTGTATGCCTACGG
GTATGTCTGCCGGACAACGGGCGCGGAACCCGGGAAAAATTCGACGTTATCCGATCCGGTATATTTTTTCAGATGCTCGG
ATGACGGAATGCAATGGGGGGACATGACGAGGACGGTCAGGTCATCCTGCTACAATTCAAAAAAACTCCTGTCGGGACGG
TTTCTTACATTCGGGAGGGGAAGCCTTACCTCCTACACCGACAGGGAGACGGGAAACACGGGCATGGGGCTCGGATGGAA
CGACGCTGCCATAGATATGGCAGACGCGATAAAGCGGGGAGCAGGGACGCTGATGGAAAGCAGCTTCTATCAGACCGATG
ACGGCGTTGTGTTCATGATGTTCCGTACAAACACAAAAAAGCTCTGGTGCAGCATAAGCTGCAATGAGGGAGAGAGCTGG
TCAAAGGTATATCCGACAGGCTTTACCGATGCCATATCCAAAAGCCGCTTCGGGCGTCTTCCGGACGGGCGCATTTTCTA
TGTGGGGAACCCCTTCTATGATGCCGGGTTTACCCGGAATCCGCTGATGCTCTGCATTTCCTCCGACGGACTGAATTTTT
CGGAGCAGTATGTCCTGCGCAATGAAAAGGACTACCGGATGAAGGTCGATGGGCTTTTCAAGGAGGGCGATTTCGGCTAT
CCGTGCGTCATCACCGACGACAGGTATATGTATGTGTTCTATGCAAGACGCAAGGAAACTCTGGAGATCACCCGCGTTGC
CCTGAAGGACATCTGA
>igc_K01186_T2D-11A_GL0062374_228536_unknown_Lipid_Metabolism
GGAGGCCTCCTGCTGACCGGCGCGACGGGCGTAAACGTTCAGGCGCAGCTGTTCCGCACCCTGGACGCCGACCGCTACAC
GGTGGAATTCAGGGCCCGGGTGGAGCAATACACCTCCGGCAGCGCCAACCTTTCCTTCAAGCTGGCCCTGGGGGGAAGGC
GGCTGATGTTCAAGATCAACGAGGATCAGCTCCGGTACTGCACGCCGGAGGGGACGTGGGCCGGTTCCTCCGCTTTTGCG
GCGGGCACCGACTGGCATACCTACCGGTTCAAGGTGGACCGGACCGGGGAGACCCCCTCGGCGAAGCTCTATGTGGACGA
CCGCCAAATAACGGAGATCGCCTTCCAGGAGGACGGCAATGAACCCGTCCTCGAATTCTGGGTGAACGGGACGGCGGACA
GCCCGTCGGTCGCGGGCGTGGAGTACCTGCGGGTGACGGGCGGCGGCGCGCCGCAGGAATCCGGGGAGCTCTTCAAATAT
GTGGACGAGCATTTCGCCGACTTCGGAAAGGAGTACGCGTGGTCTTCAAGCGGCACGGTCGAGGTCACCGACGGGCCGGC
GCTCCGGCTGGCCAGCACGAACCAGCCGAACTCGATCATCGGCCTCGAGACCGCGGTCCCGCAGAAGCATGTGCTGGAAT
TCAAGGCGCGCGTGGGGCGGTTCGGCACGGGCGAAGTGACTTCGAACAAGAGCACCCTCGCCAGCAAAATCGCGATCGAC
GACACCTACCGCCTCATGTTCAGCATCGAGGAGACGGAACTGCGCTTCTGCGGCGGCGGGAGCACCTGGGGCGGCCATTA
TTCCTTTGAGGCGGGGAACGACTGGCATGTCTACCGCTTTGAGGTCGAGAAGAGCGACAACCCCACCGCCAAGCTCTACA
TCGACGACGACTACAAGTGCGACATCACACTGCAGAAGGACAAGAACGGCGACCTGATCCAGTTTTGGAGCCAGGGCACG
CCTGGACAGCCGACCGAGGCGTTCCTCGAATATGTGACCCTCGCCTACGAGGTGCCGGCGGACTCGGTGCCGATCTGGAG
CAAGCGGGAGAAACTGCGGGTAACCGAGGTGCTTGAAGACCGGATTTCCGTCGAGTGGGACGCCCCGCGGATGGCGGTCG
ACGGCTACCGCCTTTACGCCGACGGGAAGCTGGCGGGGGAGGTGGACGGCGCGGCGGCCTCCTATACCTTTACCGGCCTC
GAGGAGAGCACCTCCTACCTCTTCAAGGTGGAGGCGGGCAATGCGAACGGCTACAGCTCCGACGGTCCGTCGGTGACGGC
CTCCACCCCCTTCGACCCGGCCTCCAACAAGCTCGGGGAGAGCGTCGTCTGGCAGGCGGGCGCCGAGGGGTACGGCCACT
TCCGCATCCCCGGCATCGTGACCACCGCCGCCGGGACGCTGCTCGCCTACACCGAGGCGCGTAAAAATGCGGGCGACTGG
GCGCCGATGGACGTGCTGATGAAGCGCAGCACCGACGGCGGCAACACCTGGAGCGAATCGCAGATGCTCGCCGCGGGTTC
CCAGGCGGGCAAGACGGTGAATAACCCCGTCATGATCGCGTCGCGGGACGGCACGGTGCATCTGCTCTACTGCGTCATGT
ACGGCGTGGAGTCGTCCAACGGAGGCGTCTTCTACCGCCGCAGTGACGACGACGGGGTGAGCTGGAGCGAGCCGGAGGAG
ATCTCCGACATGACGAGCCCGGAGATCCGCAACGTCATCGCCACCGGCCCCGGCCACGGCATCGAGCTGCGCGACGGCAC
GCTGCTCGTGCCCGTCTGGCTGGTGCTCAAGGAGTCGGGCGAGGCGGACATGTCCCACCATCCGGCGGTGGTGACCACCC
TTTACAGCACCGACGCCGGCGGAAGCTGGCAGCTCGGCGAGCTGGTCCATCCCACCGGGGAGATGTCCGACCCCAACGAG
ACGACGGCGGTCGAGCTGAGCGACGGCAGCGTCATGCTCAACATGCGCAACGTTTCTCCCGCCAAACGGCGGTCGATCAC
CGTAAGCCCCAACGGCTACGACGGCTGGAGCGAGCCCCGCTTCGACGACGCGCTGCCCGACCCCACCTGCTTTGGCAGCC
TCGTGCGCTACGACAGCGGCACCATCCTCTTTGTCAACGCCGAGAGCACGAGCTCCCGCTCCAACATCACCGTCAAGGCG
AGCTATGACGACGGCAGGACCTGGTCTGCCAAGCGGACCATCCTCGCAAAGGACGGCGGGTATTCCGATATCACGGTGGA
CGAGGACGGCACGGTCTGCGTGCTGGCGGAGAACTCCCCGGGCGGAAATTTCACCCTGAAGCTGCTGCGCTTTTCCCTCG
ACTGGCTCGAGGCGGACAACAAGGCCAGCCTCAAGGCGGTCTCCTTTGAGCCGCAGGCGGAGATCGAGCCGGCGTTCAGT
CCGCTTGTCAACGACTATCAGGTGCGTGTGGCGGAGGGGACGGCGGCGCTCGACATCCGGTTCGTCCCCTTTGACGGGGC
GGCGGAAATCGCCGTCAACGGG
>igc_K01186_T2D-11A_GL0077774_1612981_unknown_Lipid_Metabolism
ATGAAAAAAATACAAAAACTGACTTGGATATTTGCCGCGCTGTTTCTTGCCGCGGCATGCAGCAGCGGCGTCGACGAGCC
CGGCAATCCAGACGGAAACGAAGGCGGAGGCGGCGAGCCTCAGCCCGAGGCCAACGCCACCTCGCAGGTATACGCACCGG
GCGAGAGCGGCTATGCGGCCTTCCGCATTCCGGCCATTGTCGTATCGAAAGCCGGCACCGTGCTGGCCTTCACCGAAGGC
CGCGTGGACGGCTCGGCGGACGACGGCAACATCGACCTGGTAGTAAAACGCTCCGAGGACAACGGCAAAACATGGAGCTC
ACCGATCATGGTCTACGACGACGGCGAAAACCGCTGTCAAAACCCCGCTCCCGTCGTACTCGACAACGGCCGCATCCTGC
TGCTGTTCTGCTGGAACAAACGTACGCCCGGCAGCGCCAACGGTTCGGGCAGCAGCGGCCATTCGCGCCGGGTGATGAAA
ACCTATTCGGACGACGACGGCAAAACGTGGAGCACCCCCGAGGACATTCACGACCAAGTCGCCATCGCAGGCTACACATG
GTACGCCACGGGCCCCTGCCACGCCATCGTCAAGACGCTCGCGCCGAACAAGGGCCGCATCGTCGTCCCCTGCAACCACA
ACAAACCCGGCACCAACCCCAAAAGCGAACGCCACGCCCACCTGATCTATTCCGACGATCAGGGCGAGACATGGCACTTG
GGAGCCGTCACCGACCACCCCTATGGCAATGAGAGCACCGTTGTCGAACTGGGCGACGGCAGTCTGATGACCAACATACG
CAACTACGAACCCAACTCGCTGGGCTACCGCTGGCAGGCCGTCAGCCGCGACGGAGGACTCACCTACGAACCGGCGCAGG
TAACCACGTTGATAGAACCCAACAACAACGGCTGTCAAGGCAGCATCCTGCGCTATTCGATCAATTCGGCAGGCAAGGCC
AACCTGCTCTTCTCGAATCCCAATCACGAGTCAAGCCGCCGCAACGGCAGCATCAAGTTCAGCAGCAATGATGGCCGCTC
TTGGTCGCGCACTTTCAAATACGTTCCGGACAACGACTTCTACTCAGCCTATTCCGACCTCACCGTACTGGCGAACAAAA
AGGTGGGCGTGCTATTCGAACACGGACACAACAACGGCAAAGGCATCTATTTCCGCAGCTTCGAATTCGCAGAGATCATC
GCGGCACTCTGA
>igc_K01186_T2D-19A_GL0082186_7176162_unknown_unknown
CCCACCTGCACGCCCTGTCCCACGCCGGGCATCGCTTCCTGGCCTGGCCTGCGCTGCCCCGTAGCCGTGGCGCTGTCCGA
GGACGGCGGACTCACCTTCCCCATGATCCGCTATATGGAGCGGGGCGAGGGCTACATGGGAGACGAGAACAAGACCAACA
ACCGGCAGTACGAGTATCCCTATATCATGCAGGGCAGAGACGGCAGGCTCCACCTGGCCTTTGCCTACAAGGACCGCCTC
AGCGTGAAATATATGAGCTTTACGGAGGAGGACGTCATGGGCAAAAAGCGCGAGACGGTAGGCCTCTACAATCCGACCTC
AGCCAAGGTCCAGTGA
>igc_K01186_T2D-19A_GL0092264_3666533_unknown_Metabolism
CGGATTGCCAACGGCATCATGATCAACAAGCCCATTGTGGACGCCTCCGGCGACTGGTTGTTCCCGTGCGCCATCTGGCG
GGACGAGTGCGGCGCTCCCCCAACTGAGCGCCACGGCCTGGAACAGGAACAGTTTTCCAACGTTTACGCTTCCACGGACG
GCGGTGAAACTTTTTCGCTGCGCGGCAGCGCCGACGTGCCTGGCCGAAGCTTCGACGAGCACATGATCGTGGAAAAGAAA
GACGGAACCCTTTGGATGCTGGTGCGAACCTTTGAGGGAATCGGGGAGAGTTTCTCCCACGACGGCGGGCGCACCTGGAC
TCCCGGCCGCAAAAGCCATATTGACGGCCCCTGTTCCCGCTTCCACATCCGCCGCCTGAAATCCGGCCGCCTGCTGATGA
TCAACCATTTCCACTTCGGAGAGCGCATCGATCTGAACAATATCCTGCAGCAGGGTAACGTGAAAAGCTGGAAGGGCCGC
AGCCATCTGACCGCCATGCTCAGCGAAGACGACGGACAGACCTGGCCTTACACGCTGTTGCTGGACGAACGCAACGATGC
CGCCTACCCGGACGCGAAGGAAGGGGCGGACGGCTATATCTACGTGACCTACGACTACGAGCGCGTCAAACAGCGGGAAA
TTCTTATGGCGCGTTTTACGGAGGAGGACGTTCTGGCGGGCTACATAAAATCTCCCGGCGGAAGGCTGCGCATGCTGGTG
AATCAGGCGCTGGGGCAGCCGGATGTGAGCTAA
>igc_K01186_T2D-22A_GL0068625_4208176_unknown_Lipid_Metabolism
TCCAATGACGACGCTGAAACCTGGTCTGAGCCGATAGCATGTATCAAGCCGGAAAGTGGATATTTCGTAATGAATAATAG
CCGGGCAATTCAATTATCGACAGGAAGAATTGTAATTCCTGTATCCAAACATTCTTTTAAGGATGGAGTATTTCAAGGGA
ACGGCACAATCTACTGTTACTATTCTGATGACTTAGGAAAAACCTGGCATCAAGGTAACTCTGTTCCTTCTGCTCAAAAA
GGTTTGATTTTTCAAGAACCGGGAATCATAGAATTGCTAAATGGAAATATCCTGATGTATATCAGGACAAATTGGGGATG
GCAATACTATTCATATTCGAAAGACAAAGGGTATTCCTGGAGCAAAGTAACATCCAGTACCCTCCAATCACCTTTGTCGC
CAGCTTCAATTGCCAGAAATCCATACACGGATGCTCTTGTCGCTGTTTGGAATATGAGTAATGAAGAGCGGATGCCTCTC
TGTGTTGCAGGATCTATGGATGAAGGCCAAAGCTGGAAAAGAAAGTCCATCCTTGAAAATAAAAAAGGATATTCAGCTTG
TTATCCTGCCATTGAATTTTTATCAGCAAATGAAATGCTTATCTTATATAGTATAGCTGAAAAGGAAAAAATGGGGCTGG
GCAGCTTAAAATTGGTGTATACAAAATATTAA
>igc_K01186_T2D-22A_GL0074507_1749470_unknown_Lipid_Metabolism
ATGCTCCTCGGCATAACGCTGGCAGCCGAAGCGGCAGCCGCATCCACAGCATTTACAGCATCCACCGCTGCCGGCAAGCC
CGGCAAATCCGTCCGTAAGTCCGCCGCCCCCGTCGTCGGCGAGGCAGTCACGGTCTTTGCCGAAGGAGAGGACGGCTATG
CGGGATTCCGGATTCCGGTCGTCGTCCGCACGGGCGACGATGCGCTGATAGCTTTCGCCGAAGCGCGCCGGCACGACAAA
CGCGACAGCGGCGACATCGACCTCGTGATGCGCCGTTCGGAGGATGACGGACACACCTGGGGCCCGATCACGACGGTCTG
GGACGACGGCGGCAATACCTGCGGCAATCCGGCCCCCGCGGTTCTCGACGACGGGCGGATCGTCATGCTTGCAACCTGGA
ATCGCGGCTGCGACCGCGAACGGCAGATCGAGCGCCGCACGAGCGTCGATACGCGGCGTGTTTTCGTGCTTCGCTCCGAA
GACCACGGACGAACCTGGAGCCGTCCCGAAGAGATCACCGCCGGGGTCAAGGCCCCGGACTGGACCTGGTACGCCACCGG
CCCGTGCCACGCCATCGTCAAGCGCCGTGGGCCCCACAAAGGGCGTATCGTCGTCCCGGCCAACCACAAACGACTGGAAA
ACGACGGCCGGGTCGAATCCTATTCGCAATTGCTCTTCTCCGACGACGAAGGACTCACGTGGCAGTTGGGAGCTGTTTCG
CAGCGCGGCGGAAACGAAAGCACGGTCGCCGAACTCGCAGACGGCTCGCTGTTGCTGAACATGCGTCACTACGAACGCAG
CGACAGCCTCCGGCTTTACGCCGTAAGCCGCGACGGCGGGACAGGCTGGAGCATCCGGGGCGAACAACCCGAATTGGTCG
AACCCCGTTGTCAGGGAAGTCTGCTGAACCTCACGCGCGGCAACCGTCCCACCCGGCGGCTGCTCTTCTGCAACCCGCAC
GATCCGCGCCGACGCCACAACCTCTCGCTGTGCGAGAGCCGCGACAACGGCCGGACATGGAGCCATCTGGTAACCGTCTG
TCCCGGGCCGACAGCCTATTCCGATTTGGTGCGACTCGACCGGAACCGCGTAGGCGTGCTCTACGAAAACGGCGATGCCG
ACGACCTCTACCGCCGCATCTCATTCACCGTCGTTACGCTCCGCCCATGA
>igc_K01186_T2D-22A_GL0074511_1409428_unknown_Lipid_Metabolism
ATGAAAACTAAAATATTGAAACTCCTGCTTCCCGTGCTGGCGATGGCAGCCGTCGCCTGCGGCGATTCCTTCGAGTTCGG
CACGCCGACCCACGATTTGGACGAAGGAACCGACCTTTCGGCCGGAACGACACAGGTGCTGTGGAAAAACAAGGGAGCCG
TCTATCCCACCAAACGCATACACAATTTCCGCATCCCGGGACTGGTACGCACCCCGCACAAACTGATTGCCTTCTGCGAG
GCGCGCGAAGAGACCGGCTCGACCAACAAGGACGGCGGCGACATCGATTTGGTCTACCGGGTTTCGACCGACGACGGCCA
GACCTGGGGCCCCTCGCAGGTATTGTTCGACGACGAGGACAACACCTGCGGAAACGCCTGCGCCGTCTATACCGAAAGCG
GCCGCCTGGTGGTATTCTGCTGCTGGGCGCGCACCGGGACGACCGAGGCGAAATTCAAAAGCAACTATTTCTCGTTCGAG
GAGTCGCAGAGATACCACAACCACGTGGTCAGCTTCTACTCCGACGACGAAGGCCAAACCTGGTCGGGCCCGTTCAAGTG
GTTCACCGAAAACCGCAATTCGAACCCCGACGCCTATCTGTGGACAGGCTTCTTCAAAGCGGGCCCCGGACACGCCATCC
AGTTGAAATCCGGCCAGCACAAGGGACGCATCCTCGTCGGCTGCGACCACAAATATCAGGTCTACGCCGGAGTGCCCGTA
ACCGCTGATTCGGAGGACGAGAATTATTACGGTTCGCACGTCGCTTACTCCGACGACAACGGCGAGAGCTGGCACATGCT
CGAACTCGACGAAGAACTGCACTACGGCAACGAATGCGTGCCGGTCGAGCTGTCCGACGGCCGCATCTATCTCGACATGC
GCGGCACGGGAGCTTACAAGAAACAGCGCGGCTGGAGCGTCAGCGGGGACGGCGGCATCACCTGGAGCCGTTATACGGCC
AACCCGCTGCGCACCGACCCGGGATGCCAGGGCTCGATTGTAAACTACAATACGAACGGCGTTCCTTCGTCGGTCATCCT
GGCCAGCAGCAACAACAGCACCACACGTGACCATCTCTCGATTCGGGCCAGCCTGGACGACTGTGCCACCTGGAAAACGG
ACGTTTACCCGATTACCGACGGCAAGTCCGGTTATTCGGATCTGGTCGTCTTCGACGACGGCAGCGTCGGCATACTCTAT
GAAAACGGGCCGACGCATTACAGCGAACAGATTTCGTTCCGTAAGATTCCGGCTGCCACGATTGCAAAATACATCAACGA
ATAA
>igc_K01186_T2D-26A_GL0077143_1525767_unknown_Lipid_Metabolism
ATGAAATCTGAAATCAACTATTGCCTGCGTGTGCTGCTGATGGCGGGATGTCTGGTGACTCCGCCCCTTGCGTTGTCCGC
CTGTGCAGACGATGAAATCAAGCGTCCGGCGGTGACTGACCCCGTGATGCCCGATCTCGGGCCGGAGGCTGCCGAAGGGA
CGATCAGCCTTTCGCAGATGGAGACCTATACTCCCTTCACGGCCGGAACGGGCGCCCATTCGTACCGTATTCCCGCGATG
GTGACCGCTGCCGACGGCTCGCTGCTGGTGTTCTGCGAGGCGCGCTACAATTCGTGGATGGACAAGAGCTACACGGACAT
CGTGGTCCGGCGCAGCACCGACAACGGCAAAACGTGGTCCGAGCAGACCAACCTGACCGGGTCGGCCAACGGCGGCGGCT
ACGCTTTCATGGACCCCACGCCCGTGGCCGACCGGACGACGGGCAGGATCTTCGTGTTCTGCTGCCGTTGGGTCAAGTCG
GACGCCGACGCGACCAAGACGCGCGCCTATATGATCTCCTCGTCGGACAACGGCGCCACGTGGAGCGATCCGGCGGATGT
CACCGACCAGGTGATCGTGCCGGGCTGCTTCAGCTCGGGATTCGGTCCCGGCTCGGGCATTCAGATCTCGCGCGGACGCC
GCGCGGGACGCCTCATCCTCCCTTCGAGGCAGTATAACGGTTCGGCCAGCAAGGGTTTCGCCGTCTATTCCGACGACCAC
GGCACCACCTGGAAGGTAAGTTCCGAGGTGCTGGGCGGCGAGAGCCAGATCGCCGAGTGCGGCGAGGACCGGCTGACCGT
CAACATCCGCAAGGGCACCGACCGCTACTCCTCCTTCTCGAAGGACGGCGGCCAGACGTGGACCGCGGCCGCAAAGGACG
GCGGGCTGCCTTCGTTCGAGAGCGGCTGCCATGCGAGCGTTTGCAGCGGCGGCGGGAATATGGTCTTCTACTGCGGTCCG
AAGGGCGGCGCGAAGTCCTCGACGCACGACAACCGCTACGAACTGATGCTTTACCGCAGTCCCACGGGCGCCCAGGGGTG
GACGCGCAGCCAGTTGCTCTACGACCTGGCGGCCGGTTATCCCGACATGACGCTGCTCGGCGACGGACGCCTGGCCATCG
TCTTCGAGGCCGGTCCCGAGAAGGGCTTCATCACCCGGAGCAGCCGTCCGGCGGGCTGGATGCGCCTCGATGTGCTGATT
TTGCCCCGGGAGGTGGCCGACTACGGCTATTGGTTCGAATAA
>igc_K01186_T2D-26A_GL0101837_682265_Bacteroides_Lipid_Metabolism
GTGGGATTTTTATTATTGAATGTTATCTTTGTAGCTTCTAACATTATTATAAACGTTATCTATACTATGAAGAAGCCGGT
AATTTTGTTTTTTATACTTTTCTGTTTATTATGTATCATTCCGGTGGTCCGGGCTGCAGATACAATCTTTATCCGTGAGA
CACAAGTTCCGGTTTTGATAGAAAGAGTGGATAATGTCTTGTTCTATTTGCGTCTGGATGCTAAGGAAAGCACAATGCTG
GATAGAGTTGTTCTGGATTTTGGAGAAGATACTGAACTTTCTGGTATTCAGGCGGTAAAGCTTTACTATAGTGGTACTGA
AGCCCTGCAGGACAGAGATAAAGATCGCTTTGCTCCTGTGGAATACATATCAAGTCATATTGCCGGAAATACTTTGGCTG
CAAATTCTTCCTATTCTATTAAAAAGGCTGAAGTGATTAGACCTCAAAAACGCCTTATTCTGGATGCTAACCAAAAGTTG
TTTCCGGGGATTAACTTCTTCTGGGTCAGCTTGCAGATGAAACCGGAAACTTCGTTGGATGTTAAGGTCAGAGCGGCCAT
TGCTTCGGTTATCTTGGATGGCAAGGAGGCGATTCTGAATGTTATTTCTCCGAAAAGTATTGAGCATCGGATGGGGGTAG
GTGTACGTCATGCAGGCGATGATCATTCAACAGCATATCGTATTCCGGGATTGGTGACTACTAATAGCGGATCTTTATTA
GGTGTTTATGATGTACGTTATAACAGTAGTGTCGATCTTCAGGAACATGTAGACGTCGGTTTAAGTCGTAGTACAGATGG
AGGAAAGACGTGGGAAAAGATGCGCCTGCCTTTGGCTTTTGGTGAAACGGGTGGGCTGCCTTCGGCACAGAATGGGGTGG
GCGATCCGTCTATATTGGTAGATACGAAGACTAACAATGTATGGATAGTTGCTGCCTGGACACATGGCATGGGGAATCAA
CGTGCTTGGTGGAGTTCACATCCGGGGCTGGATCTGAATCATACGGCACAACTTGTTCTGGTAAAAAGTACGGATGACGG
TAAAAGCTGGTCAAGCCCTATTAACATTACTGAACAAGTGAAAGATCCTGCTTGGTATTTCTTGTTGCAAGGACCCGGAC
GTGGGATCACAATGGAAGATGGCACATTAGTGTTTCCCATTCAGTTTATAGATTCTACCCGTGTGCCGAATGCGGGTATC
ATGTATAGCAAGGATCAGGGTGAAACTTGGAAAATACATAATCAAGCACGTACCAATACCACAGAAGCGCAGGTTGTTGA
GGTGGAACCGGGAGTCTTGATGCTGAATATGCGCGATAACCGGGGTGGAAGTCGTGCTGTAGCGATTACGGAAGATCTGG
GCGAGACATGGATTGAACATGAGTCTTCGCGCAAAGCGTTGCAGGAGCCTGTTTGCATGGCAAGTCTGATTCATGTAAAA
GCCGGTGACAATGTTCTGAACCGGGATTTACTCATATTCTCTAACCCCAATACAACGAAGGGACGCCATCATATTACTAT
TAAGATTAGTTTGGATGGAGGGGTAACCTGGCTGCCAGAGCATCAACTACTGTTGGATGAGGATAACAACTGGGGATATA
CTTGTCTTACAATGGTCGATAAAGAAACAGTCGGCATTCTTTATGAAAGTAGCGTGGCCCACATAACATTTCAGGCTATA
AAATTGAAAGATATTGTTGGAGACTGA
>igc_K01186_T2D-26A_GL0165101_502630_unknown_Lipid_Metabolism
ATGACCGGCGGACTTGTAAATATCCGGACTGCGGCGCTGCTGCTGGCGGGATGCCTCGGCATCCTGCCGGCGGCGGCACG
CGAAATGCGGGTACAGGTGCACAACGCCTGCATTCCCGTGATGACCGACCGGCCGTTCAACGTCGTGGCCGAAATCTGCG
TCGAGAACCGGGACGCGGAGCCGGTCGTTTTCGACGGGGTTTCGGTCGCGCTCGGGGACGGGCCTGCTGCCGGGGCTGTC
CGTTCGCTGCGGCTGGTCTATACCGGCACGATGTCGGCCCTCTGGTCGCGCACAACGTCGTGGGCCATGAAGGACCAGTT
CAAACGCCTCGGAGGCTGTCAGACGATCTACTGCGATCCGGGCTATGCCCTTCCGCAGCCCGAGGTGCGGCCCGTCGCAG
GTGGTTCCGTATGGCTTCCTGCGGGCGTCCGGCTTCCGAAGGGGCGTCACTATTTCTACGTCAGCGCCGCCGTCGGTCCT
GTCGCGGCGGATGCCTTGTCCGATGCCTTCGGGCTTGCCGTGACACGGGTCGGGATCGGCGGTTCCGACGCCGCTTTCAC
CCAGGACCGCAACCTTCCCCGCCGGTTGGGCGTCGCCGTCCGCCGGCACGGTGACGACGGCGTGTATGCCTATCGCATTC
CGGGTCTGGTGACGACGAACGAGGGCACGCTGCTGGGGGTCTACGACGTGCGCCGACGCACGAGCCTCGATCTGCAGGAC
GACATCGACGTGGGTTTGAGCCGCAGTACCGACGGCGGGCGCACGTGGGAGCCGATGCGCATTATCATGGACATGGGTAC
ATGGGGCGGACTGCCCGAGGCGCAGAACGGCATCGGCGATCCGGCGATCCTGGTCGACGAACGGACGGGCGAGATTTTCG
TCGTCGCCGTCTGGGTCCACGGCATCGGCAACGACCGCGCCTGGACGGGCGTGGGGCAGGGCATGGTTCCCGAGGAGACT
TCGCAGCTGATGATCGTCAGCAGCCGCGACGACGGCCGCACGTGGTCTGCGCCGCGCAACATCACCCCGCAGGTCAAGGA
CCCTTCGTGGTCGCTGACTCTGCAAGGCCCCGGGCGCGGGATCACGATGCGCGACGGCACGCTCGTCTTCCCGATCCAGT
ATATCGACTCGACGCGGGTTCCCAACGCGGGCGTGATGTACAGCCCCGACCACGGGCGGACGTGGCGGACGCACCGCTTC
GCCAAGTCCAATACCACCGAATCGCAGGTGGCCGAGCCGGCGCCGGGCGTGCTGATGCTCAACATGCGCGACAACCGCAG
GACGGGGCGTGCGGTCTTCACGACGCGCGATCTGGGGCGCACCTGGACCGAGCACGTCTCGTCGGGGGCTTTGCGCGAAC
CGGTCTGCATGGCCAGTTTGCTTCATGTTCCGGCGGAACGGAACGTTCTCGGGCGTGACGTGCTGCTGTTCTCGAACCCC
GATACGACCAAGGGCCGCAACCATATGACCGTCAAGGCGAGCCTCGACGGGGGTTATACGTGGCTTCCCGGAAATCAGCT
CCTGCTCGACGAGGAGGAGAACTGGGGCTATTCGTGCCTGACGATGGTCGACCCCGGGACGGTCGGCATCCTCTACGAGG
GAAGCACCGCGCAGCTGGTCTTCCAGACCGTGAAACTGCGTGACATCGTGCGCAGTGCGGACGACGGGCTTTCCTGGCGT
TCCCTGCCCGAAACGGCTCCTGCGGAAGCCGGATATGCGGCCGGGGTTTCGGCCATGTACGCCGGTGCTGCGGGGGATGC
GCTGATCGCTGCGGGAGGCGCGAACTTTCCGGACGTCCCGGCCGCCGAAGGCGGTGAAAAAACCTTCTACGACGGTGTCT
TCCTGCTGCGCGGCGGGGTTTGGAACCGGGCCGGGCGGCTGCCCGCTCCGGCGGCTTACGGCGTGACCTTC
>igc_K01186_T2D-31A_GL0032873_78934_unknown_Lipid_Metabolism
ATGGCCGTTGCCGCCAGTACATGCCTCGCGCTATCGTGGGCACCCGCGGTCGCGATTGCGCATGAGGCAGCAGGGCCCAC
TGCACTTGAGGCGGCCGTGCAAGGGAGCACGGAAAACCTGCCCAAGACCATTGAGTTTCATAAGATGACGGGCGATATCA
AGGCGGGACAAACGTACCAGCTCGTCTCCTCGGAGCCGGGTACTGCCGGCAATAAGCAGCGCATTCTTCATCTGAGCAAG
GGCACGACCAAACTCGATCGCTGTGGCGCCGATAGCGTGGGCGATAAGCTTTCTCCGTCCGATTGCGCTGTCGGAGCGTA
TAAGAACACCCATGCGCACGAGTGGACGATTGAGAAGGTTGACGGTGGCTTCACCATCAAGTCGAATACGGATAACGGCC
CTTATATCACATTGACGGAAAATGGCGCCGTGGGTTCGGCGACTCCACAGACGCTCACCATCGAGAAGGGCGATGGCGGG
TGCCGCATCAGCGCGATAGTAGGTGATGAGACACGTTACCTCTGCTATGGCAACAGCGGTTGGACCTCCTCGACCGAGTC
CTACGACGTGTTGCTCTACCAGCGCGTCGAGGTGACCCCCACCGTGCTTCCCAACGGCAAGGACACCGTGGGTGTCACGC
AGGGCCAGCCCTTCGCGCAAGGCACGGGCGGCAGTGGGAACTTCCGCATTCCGTCACTCATCACCGGGGCTAACGGCAGC
TTGTTCGCCGCTATCGATGCCCGTTGGAATCATCAGGGCGATGCCGCTGGTCTCGACACCATCTTCAGCCGTTCGGATGA
CGGTGGTGCGACCTGGAGTTTCAGCTTCCCCAATTACTTTAACGATAGCGTTGACTCGTTCAACAACGAGGCGACCGCCT
TCATCGATCCAGTCATGGTCGAGAAGGATGGCGTGATGTACATGATGGTCGACCTGTGGCCGGGCGGTGTGGCGCTCAAT
ACCGCCAAGCACCAGGATCCGATTAACGCGAGTGGCTATGTCGAGATCGACGGCAAGCAGCGGATGGTGCTCTTCGGCTC
GCCAGTCCCTGCGGATCAGCGCGCAGCTGGTGCCGAGAAGGGAGAGGGCCACACGCACTACATCGGCGATTTTGGAACCG
ACGGCCTTGCTCCCGTTATTGCGGTCGCCGATGGTACCACGACCAACTATGTTAACCGCCAGTACTACCTGTTCGATGCG
GACAAGAAGCCTCTGTACTGTCAGCAGCTGGGCAGCAGCGATTACGTGCAGCAGAACGTGTTTTACTACAAGGCAGATCT
GCACGTCGTCGCCACATCGCACCTTTGGCTCACGAGCTCCACGGACGGTGGCAAGACGTGGTCGGATCCGCTCATGCTCA
ACGAGCAGGTGCGCACGGGCCTTAAAGAGGGCAATGCCAGCTTCTACGGTGTCGGTCCCGGGCGCGGTCTTGTCACCTCG
AAGGGACGTATCATCCTGCCGTGCTACACCTTCACGCGCGGACAGGGCGACGGCAACACGAGTGTCATCTACTCCGATGA
CGGTGTGACCTGGCATCGCAGCCAAGCGCTCAAAGCCCAGACATCTGAGGCGACGGTGGTCGAGGCGGATGGAAGACTGT
ATCTGTTCGCCCGTCATGGTGTGTACGCGGTCTCCAACGACGGTGGTGCCACGTGGGAAAACGAGCGGCGTATTCGTGAT
ATGGGCATCAACATCAACCAGGGCTGTCAGATTAGCGCCATCACCTATTCCAAGCTCATCGATGGCAAGACCGCCATCAT
CCTCTCTTGCCCCACGGGCGATAGCCGCGCCAACGGCAGGTTGTTCGTCGGCCTGGTGCAAGAGGACGGCGATATCGAGT
GGAAGTACGAGCATGAGGTGACATCGGGCGGCGACGCATTTGCCTATTCGTGTGTGACGGAGGCACAGGACGGCTCGCTC
GCGTTGCTGTATGAGGGTTCCAGCGGGACTCGGTTCGTCACCTACGAGATATCGGATGTGGCGGAACACGCCCAGGTGGG
CAACGAGCGCAAAGTGAACGTACCTCTGTACGGGTCGATCGAACTGCGCGTGCCCGAATCGTTTGCAGGGTACGAAGCGG
TCGATTCCAGTGTGCTCGGCATCGAGGTCAAGGCCAACGAGGACGGCAGCTCGACCGTTGTGCTCACCGGCAAGAAGGAG
GGCTCGGTCTCGTTCGTCGAGAAGCATTCGGGAGTTGAGTACCAGATTACCGTCGCACCCGCTAGGCTTGTCGAGAAGGT
CGTTGCACCGGGCGAGACGGTGTCAATCCCCGTGGGAGAGGGCGAGCTTACGCTCTCCCCCGACCTCGAGATTGCACGTG
CCAGTCTCTCTTCGGGCCTGTATGCCGATGAGCTGGGGGAGACCCCTGGAAGCCTGGGAACGGACGCATCGTACACGGGT
GACGTAATTGGGCTCAGCCAGGCCATGTACATGTTCTCTGCGGCGGGGGAGGGACAGTGGAAGATCTCGGGTAAGACCGC
TGCTGGAGAGACCGTGTGCCTCGATTTGTCGACCCCCGGGTTCCCGTCTGCCGAAACTGCGAAGGACATTGAGCTTAGGG
CTGGCGACTCCGAGGGCACGTTCAAGCTGTACAGTAAGGATGCGAACCGTCATCTGCACTTCTATCGCGATGGTCAGGCG
GTGTTCGATCGCTGTCAGAACGACACGAGTGGTGCCGATTCCTTCGAGTTGTACACGAAGGCATCCGCCAGCGGCGACGG
TGTCACCGAGGCGGCGGCGGATTCTGACATTCCAGGCTTTGTGCGTGTCGCTAACCTGTCGGGCGTTAAGGACGGGCAGG
CGTATCTCATCGTTGCACGCGTGGGTGATACGCTGTATGCGCTCAACCCCTCGAATGACAAGACGAACAAGCACGCGCAT
GTCGTGAAGGTCGATCCTGAGCGAAGAAATTCGGTTCTCAAGGTCACGGGCGTGGCTCCCGGCGTGACCGATGCCATGGT
GGGCGACACCGTGTACCGTATCACGGTTGCAGGTTACCTCGCCCCCGAGTTCGTCTGGTCCGATGATTGCTCGGAGGCGA
CCGCAACGTTCAAACATACGGCGGGCGGGGAGACTCGGAAGCTTGCCTGCAAGGTCACGAGCGTGCGGACGGAACCAACC
GAGACCAAGGACGGGTTGGTGGTGTACACAGCCGAGGTCGAGTTCGAGGGCAACGTGTACCGAGATGAAAAGCGGGTTGT
GTTGCCGGCCATCGGTGAGCAAGAACCTGGTGGGGGAACGGGCGGCGCGACCGATCAGACTCCGGGGCAGGGGTCTGGCC
AGAAGCCCAATGGTTCTGCAGGATCGAACGGCGGCGCATCGCTGCCCCGCACAGGCGACCTGGTTTCGATCGTTGGGTTG
CTGAGCGCTGCGGGTATCTCGCTTTCCGCCATCGGTGCCAGATTGTTTCGGCGTAAGAGCTAA
>igc_K01186_T2D-33A_GL0044243_19426_unknown_Lipid_Metabolism
ATGGCAAAAAAATGGACAGCTGTGCTGATGGCCATTCTCATGGTGCTTACCGCATTTCCGGTGACCACCGCAATGGCAGC
CGGCAGCAGCGAGGCAAGCAAGCCGGCAGACGGTACGACCCAGGGTCGTCCCTTTGTCAGCGATAATCCGTCTCATTGGT
ACCGTATTCCCAGTATGGTCACCTTGGATGACGGTACTGTCGTTGCAGCTGCTGATGCCCGTTGGGACGGCGGTATGGAC
GGCGGCGGTAACGATGTGATCACCGCGCGTTCTACGGATAACGGTGACACTTGGTCTTACACTTGGGCCGGCTATTACGG
TGATAACGGCAATGTGTTTAACAAGGCGTCTACCAGTTATTGCGACAGCAATATTGCAACTGACGGCAAGACCCTGTATA
TGCTGTCTACCTTCTTTGCTTCCGGCGTTGCCATTAACGGCAGTTCTGCGAACGCACAGCCTTCTAAGGACACCGGTTTG
GACAGTCAGGGGCGTCTGCTGCTTGCCCGTAACGGCGGCGGCTATGACTATTATGTGGGCGCGGTAGGTGCAGACGGCTA
TGCCAGCATTTACAGAACCAGCGACAGCACGGTTGTCAGCAGCTATAAGGTAAACGGCGAGTTTGAGCTGTTTAAGAATG
ACGCTTATGTTGGCTGTGTTTGGTATTCTAACTGTGAGTTCCAGGCCAAGAAGTGCCAGTACCTGTTTTTCCGTACTTCC
ACGGACGGCGGCAAAACCTGGAGTGCGCCCTCCCTGGTGAATGCCAGAAAGAGCGGCGAGAAGTTCTTGGGCGCAGGTCC
CGGTCGTGCCATCGTAACGGATGACGGCACCATTTGTATGCCGGTTTATGTTTACGGCGACAATACTTGGGGCTCCGGCG
ACGCTTCTCAGGCTACCAGCTTTATTTATAGTAAAGACCATGGCAAGACCTGGAGCCGTACGGCGAACTTTACCAGCACC
GCTTGGGGCGGCAGCAGTTGGTCCAGTGAGGCGCAGCTTGTAGATTTAGGTAACGGCGTGGTGCGCTGCTTCTACCGTAA
CGGTAAAAAGAAAATTATGTACTGTGACGCCACCTGGACCGGCTCCATGTATAAGTGGGGCGATGTGGTGGATACAGGGA
TTGACATTTGGGGTAACTGCCAGCTGTCTGCCATTATGTATCCCTATCTGATTGACGGCAAGCGTGCCATCTTGGTTTCC
TCTCCCTCCTCAACAGAGGGTCGTAAAACCGGCGCGATCTTTACCTTGCTGCTGAATGATGACAATACTGTTTCTGCCGA
ATATGCCAAAAAGACCATTACCGCAGAGGGTGCAACCTTTGCGTACTCTTGCTTAACGGTGCTGAAAGACGGCCGCGTGG
CAGATTTGTATGAGACGGACGCCTGTGATTTTACCTATAAGGTTTATGATATTGAAACGCTTACCGGTATGGATGCGGAT
GTTCCCACCACAACAGATATTCAGATGAATGTGGGTCAGAAGAAGACCTTAACCTTCTCTGCGCAGAATGTGAATAACTC
TGCAAGCGATATTGTGTCTTTGTCTGCTGCGAAGGAAGTACCCGGTGCCACTGCCAATAAGGCAACGGACGCCAATTACA
GCGGCGAATCCGTTTCTGTAAAGCGTGCTTTGTACACCTTTACCTCTACCGGTACAGAGTACACCATTGCCCACGCAGGT
ATGTACTTAAGTGTGGGTACAAATGGTAAGGCCGGCTATCCCGGTGCGTCTACGCCTGCCAATGTTACATTGCGCGCAGT
AGACGGCGGCTTCCAGCTGTTGCAGGACGGTCATTACGGCCTGTATTTTATGGAAAAAGATTCCAAGGGCAATGTGGTGA
ACCACTTTGAGCGGTGGGATTTTGAGGGTAAAGACAAGGATACCAAAACAGAGGAAGAAGTACGGAAAGCCACCACTTTC
CAGTTGTACCGCAGAATCCGCACCGGCGAGACCGGCAGCACGGAGCTGCCCGGCTACATTCAGGTGAATACCGTGGATGA
CGGCGAGGAATATTTGATTGTCTATCACGGTTCGGACGGCTATTTCCTGCTGAATCCCTCCACTTCAACCAGCAATATGT
ATGCCCACTGCTTAAAGGCAAACGGCGGCAGCACCATTGACGGTTATAATGTTACCGTTACTGCCAACGCAGTAGGTAAC
GCTGTGGTACAGGCGGGGCTGAATACTTATAATATTACGGTTGTGGACGGCGACTTGGCTGTGACCGGTGTGGTTAAGTA
TGACCCGGTGATTTATACCCACGGTGATGCTTCCGGTAAGGGGCAGCCGTATATGTATTGTGGTTCCTTGATTTCCGACG
GCTCTCAAGCCGGCGAAAAAGAGACCCATTATACGGTTAGTGACAGCCGTTATACCATTACCGGTATTCAGTGTGTGGAG
GATCCTGCTGCGGATATTAAGTATGCGGACGGTAAGCTGAGCGGTACTTTGCATATTGCAGATACGGTTGAGTATGCAAA
TTATAACAAGGGCGAGACGGTTACCATTGAGACCAATCTGACAGATGCAGACGGAAATATTTGGACCCAAACCGATAAGT
TGTATGTGGCTTCTAACCCGGTAGCGGGGCACTCTGTTGGTACACAGAATCTGTACACAAATGTAGTCGTTGCGTCTTCT
GCTTTAGGCGCTATATATGTGGCAGAGGATTCTTATGGTAATACTGACAGAAAGAATTACTCCGGCACAATGGGTATTGA
AAATGCGTATAATATCGAAGATGCGAATGCTTTAACTTTTGAAGATAGCTGGGGATCAGCCCGCGGAAATTTGTATTCTA
CTAGTGCCGGTGATAAAATTGCCGGTCTGTCTGACAACTACAAGAAAGCCAGTGGAGAAAATTGTCTTAAAGTGAAAGAC
AACTCAATGGTATCTGCGTACTACTATTATGATATGAGTAGTGATTCAAATGCAGGTATTGCCCGGAATAATGCAGACGG
CACCAGTTATTCCTTTAAGCTGGCCTATGTGCCTATGAAGAGTAGCGGTTCCCGTACAGACAGCAGCACGGTTTCTTTCC
CGTCTGCAGATTCTCTGAACTATGTGACCGGTACCGGCTTCTCTGCCGATCGTATTTACTTTGACAATTACACCATGGGT
GCCGGTGTTAAACAGTATCAGACCATAACCGGCACATCTTCCGTGCAGCCTAATCAGCAGGAAGAGCAGTCTGTGTTGGC
TGAGACTCAGTCTTATTGCACGAATACTAAGAAATCCGGCCTGATTTCAAATACTGTTAAGAACTATTTAAACCTGGGTT
TGACCCTACGTGTAAAGGTTTGCAACAAGAGCAACGAGCGCACGCCATATAATGAAGCGGTGAGCAAGGTGCGTGTGTCC
ACCGATTATACCAAGAGCACTTGGGACAAGTACACCACGGATTTATTGAACACGCAGGCGTATTTGAACAACTATACGCT
GCTGACCACAGACGAGACCACCCTGGATGTGGGCAAGGATTTGGATTCCGCTTATAAGAATCTGACCAAGCGTGCAGACT
TTACGGAACTGGAAAAGGTGGTAGAGCAGAACAAGGCGGCTTATGACAAGGGCTTTGCCGGCAATGTAACCGATACAGAC
CAGAATAAGTACACGGTGGACAGCTGGCAGAACTTTGAGAACGCCTATAAAGCCGGTACGGATCTGTTGGCGCAGTATCC
GGAAAAGGGCAGAAACAATGTGGCAGGCTTTACACCAGGCCCCGATTCTGCGGAAAAGACCACCCAAACCAAAATTGACG
AAACCGCAACCCAACTGAAAAATTCCGGCCTTGTGGTTGCTGCTGACGCCAGCGCCTATGAATCTGCCCGCAGCATCAGC
GCCACCATCGACCGCACCGCGTTTCAGGACGACGGTACCGCTATTACCAACACGGTAACCAACGGCAACAGCACCATTTA
TAAAGCCTACAACGGCAAGGATTATGTGAATGTGCCTGCTGCGCAGCAGGATACGGTAGACGGCTTTACTACGGATTTGC
TGAGTTATATGAATGTAGGCGAGTCCTCCCAGAGCGGCCGCTCCTTTAACGTTGCCTGCACCGTCAACGGCAATGCCTTT
GAAACGAGAGAGGGTAAAACGCTGTATTACTACGGCACCATTGCCCATTTGGATTTCTCTGCTTACCAGTCTCAGGATAC
CGTTTGCGTTGTGCATACGGCAACCGGCGATACAAAGATTGACCTTGCCAAGTGCAATTATCAGTTGTCGCTGCTGGTTC
AGCAGGATACCACCATTACGGTTACCACTGCCACCAGCCCCAATGTGATTGTTGCCGACTACTTTGGCACGATTTTGGGC
GCGTTTGTGGGCGCCACCAGCGTAACTGTAAATGGCAACACCGTAACGGTGGGCGATACAGTGATTACCGCCAAGGATTC
CCCCAAGTACACCTTTACCGGTTGGACCTGGAGCGAAGGCACCCATGCGGTTCCGGCGGGTCAGGTTGCGCAGATTGTGC
AGAGAGGTACACCCACCGGCGTGGATGTGAAGTACACCGTCAGCAACAGCGGCACGGCTGCCAACGCCTTGATTAACGGC
GCTACCCAGTACACCGCACCCGGTATCAACAAACCCTTAGAGCTGACCTCTGACAACGCAGAGTACTGGACCCGTACCGT
AAACGGTGTGGAGACTTTGGCTTCCTACGAGCAGAATGTTACCCTGTTCAGCGCCAATACGGATACCACTTACACGGCAT
ACGCCAGCTTAAATGATCTGCCCAAAAATTTGCAGGAGCAGGCAGAGAGCGGCACACCGGCTTTGAATGGCATAGGCTTC
TTTGCAGACAACAAGTTTACCTTGTCCTGTGATTATTCTGCCGGTGCGGATGTGACCGTCTTGGAGGTGGGTGTGATTTA
CTCCACCACTAAGAATGGAAAGGACACCCTTGTGAAGGGCGGCGACGGTGCGACAACGGTTGTGTCCCGCAATGTTGCCA
ACTGGACAGGCAGTCCCAATTCCGGCACCTTTACCATGACCAAGAAGGGCAGCGATACGGGCAGCCATTATATGCGTATG
TATGTGAGCTACCGTACTTCCCGTATGAACACCCAGGTACCCTTTGTGGTTTATGGTGATATTTATCAGTGCGTAAACGG
CGTTGTTTCCGCAGTTAACTAA
>igc_K01186_T2D-48A_GL0014933_1459875_unknown_Lipid_Metabolism
ATGACGCAACAGAATCACCCCCTTGCGATACCCTTCCATTCCGGGGATGGGATCGGCTGCAATTACTACCGGATTCCCGC
CCTGATCACCACGCGGCAGGGCGTGACCATTGCCGCAATGGACGCCCGATTCGGCGGCCTGCATGATTCGCCTAACAATT
TGGATACAGCGGTCTCCCTGAGCAGCGATTGCGGCAAATCATGGTCGAAGCCAGCGATTCCCTTCCATTTTGTGGACTAT
GCGGATAGCGATGCGCGTTTGCCGCTGCGCAACGGCGCGATGACCACAAAGCCGAGCGCATCAACCATCGACCCATGCCT
GCTGGAGGATCGGGAAACGGGACGGATTTTTTTGCTGGTGGATATGTTCCCCGGTGGTTTCGGCTCTCTACAGGCCAAAA
CGGGCTCAGGTTATGCGCAAATTGGCGGCGAGGCCTGCCTGCGGCTGCGTAAAAAGGGCGGCTTTTCCTTTCGCTATTAT
GCGCGCCCGGATGGAATGATTTGTTCGCAGGATGGGCAGCCAACCGCCTATTCCCTGAATGCAGAATATGAGCTTTTGGA
AAACGGGAAGCCGCTTTTTGTCCGCCAGCGGCAGGCTATCGTCGGGAAAACACTGGTGCGCACGAAAAAGACGGATATCA
AAGTGCCGATGCATCTTTTTTACGCGGATTCCCTTTTTCAAGTAGAAAAAACATCTTATCTGTTTTTGCGCTATAGCGAC
GATCAGGGCAAAACCTGGTCAAGCCCCGTTTCCCTCAATGCAATGGTGAAATCGCCGGATATGCGCGTGCTGGTAACAGG
GCCCGGCTGTGGCGTCCAGCTGCGTGGCGGGGAACATGCCGGAAGGCTGCTGTTCCCTGTTTATCATGTGACGGCCGGCT
TTCGGGAGCAGTCCTGCATGGTGATTTACAGCGACGATCATGGCGAAACCTGGCATTTGGGCGGCGGGCCGCGCTATGGG
CGGAAGATCGGCATGATGAGCGAATCCCAGCTTGTGGAGCTGCCGGACGGCAGCGTGCAGGTGTTTGCCCGTACCAAGGC
GGGCAGAGTCGCCACGGCCCACAGCACGGACGGCGGCATTACCTGGAGCGACGGCGCGCTGGTGCCAGAGCTGCCTTTAG
CGGGAGGAGCGGGCTGCCAGATCTCCGCCATCCGCTATGAGGGCTTCATCGATGGCAAGCCCGCGGTGCTCGTCTCCGCT
CCGGCTGGGCCGGGCCGCAAGCACGGCATGATCCATATCGGCCTGATCGATAAGCAGGAGGGAGCG
>igc_K01186_T2D-48A_GL0078157_1035632_unknown_Lipid_Metabolism
ATGAAGGAACATAATCCTGTGTTGTGTATGCAATTGATCAGAAATGGCCGGGATAGCTACCGACTGGAAGAACTGGATTT
TACCTTGACCGGGACTACTTGTCCCGATGATATATCTTCGGCTTCTCTTTTTCTGGATGAAGTCGGCAGCCAAAGTCATG
CTGACGCCAAGCCTGAGAATAAGAAACTTTCTTTCAAGACAGACCTTCAGGTAGATAAGGACACACTGATATGCTGGGTA
ACACTCAGGCTGAAAGATACTGCGGCACAACCTACGAATAAAATACAAATCTCTTGCAGTAAAATTAAGGTTAACTATGG
TTTGGTGGATACCCACCGTATGCCGGCTGTGAAGCCACTCCGTATTGGAGTGGCTCTCCGGCAGCACGGTCAGGATGGGG
TACACACTTCACGCATACCGGGATTAACTACTTCAAAGAAGGGGACTTTGCTGGCTTTGTATGATGCCCGCAATGAAAAG
GACGATGATCTGCAAGGAGATATTGATATAGCCGTGAATCGTAGTGAGGATGGAGGCCGTACCTGGCAGCCCATACAAAA
GGTATTGGATATGGGCGAGTGGGGCGGACTGCCCGAACGGTATAATGGCGTGAGCGATGGATGCATCTTATCTGATGACG
TGACAGGCGACCTGTATGTTATCGGTTTGTGGATGCATGGCGTTTTAGATCCTAAGACGGGCAAATGGATAGAGAATCTG
ACTGATACATCGACTGTTTGGAATCACCAATGGCGTGCGCACGGTTCACAACCGGGTTATGGCGTCAAACAAAGTTCCCA
GTTCCTGATAAGTAAAAGTACCGACGATGGCCGTACCTGGAGTGAGCCGCGTAATATTACCCGCCAGGTGAAGAAAGAAA
AATGGTGGTTGCTTGCTCCGGCTCCCGGACGGGGTATCACGATGGAAGATGGTACGCTGGTTTTCCCGGTAGAAGGCAGA
GATGAGAAAGGACTTCAATTCTCCACTATAATGTGGAGCAAAGACCGGGGTGAAAACTGGACGGTAGGAGAACCTGCATA
TTTTAATACGAACGAGTGCCAGGTTGTGGAATTGTCCGACCATTCACTGATGCTGAATATGCGCGAACGGAGTAACCGGG
GGCGTCAGGAAGGAAACGGACGTGCCATATCCGTTACACAGGATTTGGGAAAAACATGGGTGGAACATTCCACTTCCCGC
TCTGCCCTTATCGAACCTGCATGCCAGGCATCCTTATTGCGGCATAACTATGTGAAAGACGGGAAGGATTGCCATGTGCT
GCTTTTTGCTAATCCGAGTTCCAAGGAACGCCGGGATAACATAACCGTCAAGGTGAGCTTTGATGATGGGCAGACGTGGC
CCGAAGCGTATTGGTTATTGCTCGATGAAGGTAGGGGAGCCGGTTACTCTTGCATGACTTCCATCGATGAGCAAACCATA
GGCATC
>igc_K01186_T2D-51A_GL0072241_777505_Parabacteroides_Lipid_Metabolism
ATGAGAAAAATCTTTCTTTACTTCAGCCTCCTTCTCTTCATGCAAACTGCCTTTGCCGCCGACAGCTTGTTTGTCAGAAA
GCCACAGATCCCGATACTGATCGACCGGACGGACAATATCTTAGTGGAAATGCGTATACAGGCACACAAAGGGGATGTAC
TCAACAAACTGTCCTTGCAATTCAAAGAGGGGATCAACCTAAACGACATAAAGGCTTTACGCTTTTTCTATAGCGGAACG
GAAGCGACTTCCCGGCAGGGAAAGCACTACCGCCCGGTTTCCTATATTTCCAGCCATGCGGAAGGCAAGACAAAGGCAGC
CAATCCCTCCTACTCCGTTAAACAGAGCGAAGTGACGGATATCACCAATGTCGTGACCTTCACCAGTAACCAGCCGATGG
TGGAAGGAGTCAACTATTACTGGGTCAGCATCGAGATGAAGCCGGAGGCTTCCCTGTTGACCACCTTTACCGTTCAGATG
CCGGTGGCGGAGATCAATAATATGCCGGCGACAATCGTGTGGGACGGCAAATCGGATGTGCGCCGTATGGGAATCGGTGT
CCGCCATGCCGGTGACGACGGGGTTTCGGCTTTCCGTATTCCGGGGCTGGTAACGACCAATAACGGAACACTCTTGGGTG
TGTACGATATCCGCTATAACAGCAGCGTGGACCTGCAGGAAATGGTCGATATAGGGGTAAGCCGCAGCACTGACAAAGGG
CAGACCTGGGAACCGATGCGCGTTGCGATGACGTTCGGCGAAACGGGCGGCCTGCCTCACTCACAGAATGGCGTGGGCGA
CCCGTCTATATTAGTGGACGAAAAGACAAATACGATCTGGATCGTTGCCGCCTGGACGCACGGCATGGGGAACGGGCGTG
CCTGGTGGAATTCCATGCCGGGCATGTCGGCCGACAGTACCGCCCAGTTGATGCTTGTCAAAAGCGAAGACGACGGCAAG
ACCTGGAGCCAGCCGATCAATATCACTCCGCAAGTGAAAGATCCTTCCTGGTACTTCCTGTTGCAGGGACCGGGCCGGGG
GATCACGATGAAAGACGGGACACTGGTTTTCCCGATCCAGTTCATCGATTCCACCCGCGTACCGAACGCCGGCATCATGT
ACAGCAAAGACCGGGGAACCACCTGGCATCTGCATAACCTGGCACGCACCAACACGACCGAGGCGCAGGTTGCCGAAGTC
GAACCGGGCGTCCTGATGTTGAACATGCGTGACAACCGGGGCGGAAGCCGTGCCGTAGCCACCACCCGCGACCTGGGCAA
GACCTGGTACGAACATCCGTCTAACCGCAGTGCCCTGCAAGAACCGGTCTGTATGGCAAGCCTCATCCACGTGGATGCCA
AAGACAACATCACCGGAAAAGACCTGCTGATCTTCTCCAACCCGAACACGACGAAGGGACGTAACCATATCACCATCAAG
GTAAGTACGGACGGAGGCATGACCTGGCCGCTCTCCAACCAAGTAACATTGGATGAAGACGAGGGCTGGGGCTATTCCTG
CCTGTCCATGATCGACAAGGAAACGGTCGGTATCTTCTACGAATCGAGCGTCGCTCATATGACTTTCCAGGCTGTCAAAC
TGACCGACCTGGTGAAGTAG
>igc_K01186_T2D-51A_GL0118943_601704_unknown_unknown
ATGATGCAGATCACACCGTTTTTCCGCACCATCCACGCACCGGTTGTAACGGGGGTCCCCCCCGCCAATCCCCACCGTGA
TTTCATGAAGATGCCGGATGGCGAACTGCGCCATTACGGAATGCGCGCTTTCCGTGAAAACGGAAAAATTTCGCTCACCC
GTCTGGTTGCCAAAAGCGATGACTGCGGCCTCAACTGGCGCGAGGAGATTTTGACATCTCCGACCGTCGGCGCCATGGTA
AAGAGTCCCTGGAGCGGGGAGTATATCACGATCCTGTACTGCAAAAGGCAGGATCCGAACAGCGAGATCATTGATCTGGA
CGCCTTTTACGATGCGACGGAACAATGTCCGGAAGAGGGAGTCTGGTGCTTCCGGGCAGCCACTCCGGAAGGACCGTTCC
GCATGACCAGAATCTGTCCGGAAGTGCTGCATATACAGCGGCAGCCGCTGGCCTTGCGAAACCGGAAACGGTGGGTTCAG
ACATTCCAGTACTGGTGCGAAGACGGATTTCTGCATCCGGGGGTACTGATCTCCGATGACGACGGTGCCAGCTGGACACG
GCAGATCCTGCCGTACCCCCCGTTGCACGAAATCGCCTGGCCGCACAAGGGATACCGCTGGCGGCAGCCGGGTTCCGAGC
CGGTCGTTGCGGAGACGCCGTCGGGAGAGCTCATCATGCTGCTGCGCACCTCGCAGGACAAACATTACTGGATGTTCTCA
AGGGACGCCGGCGACACCTGGAGCGCGCCGGAACCCTCTCCTTTCTACAGTGTGGCGACCATGCCGAATCTGGTGACGCT
CTCCGACGGACGCATGGTGGCGGTCTGGAACAACACCACACCGCTGCCGGAAACCGACCACCGTCAGCAGCCGATTCTGC
AGCAGCATGAGATCGACGGCCTGAGCGAGGACGTGTTCACGAACCGCGACGCACTGCACGCGGCGATTTCCGAAGACGGC
GGACGCAGCTGGATCGGATTCCGTGAAATTCATCTGAACGAATGCCGCAACGACGGCGACTTCCGCAGCAGCGGCGGTTC
CTTCGACTCGCTCGACAAGAGCGTCCACCAGAACGAATTGATCGAGCTGCCGGAAAACAAGGTGATCATCGCATTCGGTC
AGCATGCACGCTGCCGTAAGTTCGTTATTTTCGACCTTGATTTTCTCTATGACCGGGAACGTTCCGACGATTTCGCAAAA
GGGCTTGACAACTGGTCGCTGCACTTGTATTACCGGAGTATTTACGGCAATTACAGGGGAATTACGGGTCACTGTTCCTT
CAATCGTCGCCAGGGGGCGGCGTTGATTCCGCATCCGGACGGGGTACCGCGCGAGGTGCTCCAGATCGGGCGTCATCCCG
ACAGCCGTCTGCTGAGCGAAAAAGAGGGAGCGGTCTGGAATTTTCCGGCCGCGCAGCAGGGGGAGCTGACGCTGAAACTG
CGGCTGGAACGCAACTCCGCCGGAGTCCGCATCCTGTTGACCGACCGCTGGTTCAACCCGTCAGATCCGGTGGTGGAACA
CTTTGCCGCATTCCGGTTCGATCTCGATGACGCGGGGCGGCTCAATGAAGTTCCCGCATTCAAGCCAGGCGAATGGGGGG
AACTGCGCATCCGCTGGGACCAGGAGGCAGGGAAAGCGATCTGCCTGCTCAACGGGAAGGAGGTACTGCAAACTTCCGCG
CAAACCGCGACGGACAACGCCGTCTGCTATCTCCATTTGCAGAGTTTGGCGGAAACCGCCGATCCGTTCGGGGTTCTGCT
GGAATCCGTCTCCATGCGGGCGGAATGA
>igc_K01186_T2D-51A_GL0131083_2273559_unknown_unknown
ATGATTCAGAAATTTTCCATCAGTAACGATCCGGCCATGTACGAAGCGTGGCCGGATGTTGTGCTCACCGGTTCCGGCAA
GCTGGTCTGCGTTTTCAGCGAGTGCACGCATCACGGCAATCGCGACTACACCCGCATCATGCTGTCGGATTCCGGCGACC
GCGGGCGGCACTGGTCTCCGAAACGGCCGCTGACGGAGGGGACCCGGGGGCTTCCTTACTATTACAACTGCGCCAGGATC
AGCCGATTGCGGGACGGCAGGCTCGTCGTTGTCGTCGATCGGATTCCGGCCGACGGCGGGGAGAGCCGGGCGGCCCGGGC
CGAAAACGTACTCTACTTTTCAGCCGACGACGGGGAGAGTTGGAACGGACCGGTCGGAACGCCGCTCTGCGGCATCGTTC
CCGACAAGCTGCTCGAACTTGAAAACGGGCGCCGGATCATCTCGGCCCACCATCACGTGAACGGCAAGCTCGCCCAGTTC
CTGCGTTATTCGGACGACGGCGGAGAGAGCTGGAGCGACCCGGTCACGGTCGGGCTCGATCCGGCTTTGAATCTCTGCGA
AGTCTCGATTCTGCCGATGGGGAAGGGGACGCTGATTGCCTTTCTCCGCGAAAACAGCGCCATGGGGTACGACTGCAAAA
AGACGATTTCGCACGATAACGGGGAGACCTGGGGGCCGGTGATCGATTTTCCGCTGCCGGGATGCCACCGTCCGGTCGCC
GGTTTTTTGCGGGACGGGCGGATTTTCATCACCTACCGTTTCATGCAGGGCGGCAAGGGATGGCTGGGGGCGTGGACGCA
GAATTTCTTCGGGGCGCTGACCGATCGGGAATCGGTGCTGGCATTGAGGCGCGACGAGTCGACGGCGCGGATCATGCCGA
TCGATTACGACCGTTCGCCGCTGTCGGATCTCGGGTATTCCGGCTGGGTTCAGTTTCCGGACGGGGAGCTTTATATTGTG
AATTACATTGTCGACGACGCGCTGGACAAGGGGCAGATTCGCGGCTACGCGCTGCGCCCGGAA
>igc_K01186_T2D-59A_GL0056557_747194_unknown_Lipid_Metabolism
ATGTCTATAAGGCTTTTTTTATTATGTTTTTTCTTTTTGTGGAGTGGATTTTTTGTGTCAGTGTATGCAATTGCAGATAC
TTTATTTGTGAAGCAGCCACAAGTACCGATTTTGATAGAACGTCAGGATAATGTACTGTTTTATCTGAAACTTCATTCTG
GACAATTTAGTACTTTGGACGAAATTGTAATAAGATTTTCGGAAAAGACAGATTTGTCTGCAATTCGAAAGGTTAAGTTG
TATTATGGCGGAACAGACGCAGTTCAGGCTGTTGGAAAAAAACGTTTTGCTCCAGTTGACTATATTCCGTCCAATGTTCC
GGGAAAGACTTTGGCAGCCAATACTTCGTATTCTGTATTGAAGGCTGTAGTAGAGGAACCCAAACAAGAAGTTGTATTGA
GAGGGATGCAGAGACTTTTTCCTGGTATTAACTATTTTTGGATTAGTGTACAGATGGATACGCAAGCTTCATTGTGCACA
AAAATTTCTTCAGAGGTCGTGTCAGCTATGGCAGATGGTAAATCTGTTCCTGTGCAATTGGATTCTGAACCGGGGATGGA
ACGAAGGATGGGGATTGGAGTCAGACATGCTGGTGATGATGGTGCTGTAGCTTATCGGATTCCAGGCTTGGTTACTAGTA
AAAAAGGAACTTTGTTGGGAGTTTATGATATACGTTATAATAGTTCGATTGATCTTCAAGAGCATATAGATATTGGCCTT
AGCCGAAGTACAGATGGTGGTAAAAGTTGGGAAAGAATGCGTGTTCCTTTGGCTTTTGGAGAAACTGGAGGTTTGCCTGC
TGCGCAAAATGGTGTAGGGGATCCGTCTATTTTAGTAGATGAAAAGACAAATACGATATGGATAGCTGCTTTGTGGGCCC
ATGGAATGGGAAACCAACGTACTTGGTTTAGTTCTCAGCAAGGCATGGAAGAATATGAAACAGGACAATTGATGTTGACG
AGGAGTGATGATGATGGAAAAACTTGGTCTGATCCTATAAATATTACTAGACAAGTAAAAGATCCGTCTTGGAATCTGCT
ATTGCAGGGGCCTGGTCGTGGAATAACGATGGATAATGGGACTTTAGTTTTTCCGATTCAGTTTAAAGATTCAGCTCGAA
TCCCGAACGCAGGTATTATGTATAGTAAGGATCGAGGGAAAACATGGAAAATTCATAATTTAGCTCGTACCAATACCACC
GAAGCACAAGTTGTGGAAGTGGAACCTAATGTCTTGATGCTGAATATGCGGGATAATCGTGGAGGTAGTCGTGCTGTGGC
TACGTCAAATGATCTGGGTAAGACATGGGTTGAACACTCTTCATCGCGGAAAGCTTTGCAAGAACCTGTTTGTATGGCCA
GCCTGATTAAAGTAAAAGCGGAAGAGAATGTACTTGGTAAAGATATCTTGTTGTTCTCAAATCCCAATACGACCAAGGGA
CGTCATCATTTGACTATTAAAGCCAGTTTGGACGGAGGATTGACTTGGCTTCCTCAACATCAGCTCTTATTGGATGAAGA
TAACAATTGGGGATATTCCTGTTTGACAATGATTGATAAGGAAACAGTTGGCATCTTGTATGAAAGCAGTGTTGCTCACA
TGACTTTTCAGGCCGTTAAATTGTTGGACATAATAAAAGAAGAATGA
>igc_K01186_T2D-59A_GL0076619_84604_unknown_Lipid_Metabolism
ATGAAAAAGAGTCGAATAATTAAACTTTTATTGGTATTTATGTTATCGCTATCAATTATAGCAGGAGGAACAACTCATTC
TTCTGCTGAAGAAGCGGTACTAGAACCAGCAATCCAAATAGAAAACAAAAAATTGGATAAGACGCTTAATACAGCAAGAG
CAAATAGTCAAGAGTTAAATACAACAGAGAATTTAGCTAAAATCAAAACTGCTATGAAATCTGGAAGTATTACTTTTAGA
TTTAAGTTCAATGTTGTTGTTGACAGAGATAATACAGCAGTTGCAAGAGTTAATGGACTTTTAGGAGCTTCAAATAATAC
AACTGCAAATCAATATGCTGTTTTATATGTTTCGAGAAATGTTAATGGTCAAGAGACTATTGGATTTGAGAAGAGATCAG
CAGCAGGTAGTGCAGGAGTTCATGCTTACAATGTTGCATTGAAGCCAGGAACACTTAACAATACAAACTGGCATACATTA
ACTTATACATTTAAAGAAATTGATAATTCAAAATCTAAAGCAACAGTTTATTTAGATGGTGATGTTATAGATACAGCAGA
TATCACATATAATTTCTTTAATACAATAAAAAATAATTTAAATAGTGTAACTTTAGGAGGAGTAGATATTGGGACTACCC
TAAAGTATGATGTTGATGGATCAATGGATATGGTTCAAATTCATAATGAAGTTCTTGAAGAAAGTCAAGTTAAAGTTTTA
CACCAATCAACTGATGTTATAGAACTTCCTGAAATGACAAATTTATGGCAAAAAGGAACATTGATTAATTCAAGAGAAGA
AGGAGATGATCCTAATGGTGTGGCAGTTAGTATGTATAGAATTCCTTCTATTGTAAAAACAGATAGTGGAAAACTTATTG
CTGCAGCAGATGCAAGAAAATATCATTACAATGACTGGGGAGATATAGCAACAGTTGTAAGAACAAGTGATGATGGAAAA
ACTTGGAATGAAAATAATGTTGTTATAGATATGCCTACAAATAGTAATTTTGATAAGAGAAGAGATTTTATTAAAGATGG
ATATTATCCAAATTCTAAACGTACTCAATCAGCAGTTGCTATAGATCCTGTTCTTTTACATGCTGATGGAACAACATATT
TATTTGTTGATATTTGTCCAGAGTCAAATGGAGCTATAGATGCAACTTCAACAAGCGCATATGAAAAGATTAAAGGAAAA
TGGTATTTAAATCTTTATGATAGACAAAATAACCGATATACAGTTAAAGAAAATGGTGTTGTTTATGATGGAAGAGGAAA
TAGAACTGATTATGTTGTACAAGGATATAATGCAGAAACATTAACAAGTACAAGTAATGGAGAATTATTGAAGAAAGGTG
TTAATGTTGGAAATATTTATTTAAATGGTTCAGGAACAAAAAGTGGAGAATTACATGTTTTAAAAACTGTTTATGTTTGG
ATGTTTACAAGCACAGATGATGGGGAAACTTGGGATCAACCAAGAGATTTAACACCATATATTAAAGAAGATTATATGAA
ATTTGTGGGAACAGGGCCTGGTGCTGGTATTAAAGCTAAAAAGGCTGATGGTTCAACTCGTTTAATCTTCCCAATTTATT
ACACAACAAATGGAGTTGGAACAAATTTAGGTAGTCAAAGTTCAGCAAACATTTATAGTGATGATGGTGGAAAAACTTGG
ATAAGAGGAGAATCTCCTAATGATGGAAGAATTGTTAATCAAGGAACAGATGAAGAAAGAACAATTACATCACAAACTTT
AAATAGTCAAAAAGGTGATTCTGCATATGAATTAACTGAAAGTCAAATTTTACAATTAAAAGATGGAAGATTAGTTCAAT
TTATGAGAAACACTTCTTATATTGATACTAAGAGAGATTATGGTGTTGTTCAATATTCTATTAGTGAGGATTGTGGAGAA
ACTTGGGGACAAGTTTATGATACTGATATTCGTGAACCATATTGTCAATTATCAGCAATTACAGTTCAAGCTGATTTAGA
TGGAAAAGGTTCAAAAGAATATATTGCTATTTCTAATGCAAGTGGAGATGCTTATAGTACAAAAACATTATCAAATTCAA
AGAAAGCAAGAAGAGTTGGACATATTAGATTATGTGAAATAAATGGTGATAAATTAGCCGTTAAACATGATAAAACTATT
GATGATGGTGGTTTTGCATATTCAAGTTTAGTGCAAATAGATGAAGATCATATTGGTATTGTTTATGAGAAAGAGAATTT
TATCATGAGATATATGAAAATTAATTTTGATTATCTTACTGATAAAAAAGTGAATGTCTTCTCACCAAAGATTGAAAGTA
TAAAAATTGATAGTGAAAATAAAGTTGTAAATATTGGTGATGAATTAAAGATAAAAGTATCATTTGATCAAGCAGTATTT
ATGATTAATGGAACATCACGTCAATTAAACTTGAGCATTGGTGGCATTCCAACAACTGCTGAATATGTTTCTGGTTCTGG
AACAAATGAATTGATTTTTAAATATATAGTTAAAGATACTGATCAAGGTGAAATTGCTGCATCTATTGAAAATGATGCGA
TTATTGAAACAGTATATGGAGAAGCTTTTGATAAAGAAAAGAATAACAATAAGTTATATACAATTGCTAATATTGGATAC
AATCCTGAAGATAAATCAAATGATATTACTGTTGTTAATGCAGGAGGAAGTGCTGCAACAAGTTCAACAAAAGCGTTAAA
TGCTAAAGATAATGATCCTTTATCATATTGGATTTCAAATGCTAATGGTGCATATCTTGTAGCTAACTTAAAGGGAGCAT
CAGTAGTAGATGGTATCAGATATTTACCAAGACAAGGGAACTATGATGGTAGAATTACAAATTATACAATTTCTGTTAGT
TCAGATAATAACACATATAGAAACGTGGCAACAGGAAGTTGGATGGCATCTGATGGATGGAAGTCAGTTTCATTTGAACC
TCAAGAAAATGTTCAATATGTAAAAATAACAATTACTGGTAGTGCACAAGCGCCAACAACAGCAACACGTTTAGCAAGTA
TTGCAGAAATTCGTGTAACAGGTACATCAACAGCAGTGAAGGATAATTTAAGTGCTGATATAGTATCACGTTATAGTACA
GTAAGATTAAGTTGGAATGATGTTGCTTCAGCTAGTCAATATGTTATTTCTGTATCAGATAAAGAAGATGGAACATATAA
AGTTATAAAAACAATTAGTGCTACTGATAGTAATAATGAATTTATTCATGAATGTGGATATGGTAAAAATAACTATTATA
AGATTGTTGCTAAAAATGATGATGGAATTTTAGATGAACAAATTTTACATGATAATCAAGCTAATTTAGATGCTTTAAAA
>igc_K01186_T2D-59A_GL0133624_1749598_unknown_Metabolism
ATGGATTATCCTGTACTTCCGGGACTTAGGCCCGATGGAAAGATTTATTATAATGAAGAAATGGGGATTCTGGAAGCTGA
GCTCTTTCCGGGCGGAAAGACTGCTCACGCTCCGGCTCTGCTGGAGCTCTCTGACGGCAGTATGCTATGCGTCTGGTTTA
CCGGTACATATGAGGGGAGCGCTGATGTAAGTATTGTCTGCTCAAAGCTTCCTGCCGGAGCAAAATCCTGGAAGAGGCCG
GAGCCGGTTTCCAAGGACCCGGAACGAAGTGAACAGAATCCCTCCCTTTTTACTGGACCCGAAGGAGATGTATGGGCGGT
TTATACCGCCCAGCTGGATCGAATGCCAGGAAAAGACAATATGCAGTATACATCAGTCATACGCTGCCAGAAGAGTGTGG
ATGGCGGAGAGACATGGGGGGAGGCAGAGACTTTGTTTTCCAGACAGGGAAGCTTTTGCCGTCAGCCTATTCAGATTCTG
GAGAATGGCAGATGGATATTTGCCAACTGGCTCTGTTCTGATTCTCTGACTGGACTGGCAGGAGATCCTACAGTATTTCA
GCTTTCCGATGATCAGGGAAAGACATGGCGTATGGTTCGGATGCCAGATAGTAATGGCAGAGTCCATGCAAATGTGGTAG
AACTTGGCGGAGGCCGTTTGGCCGCGTTTATGCGAAGCAGGTCGGCAGATTTTATTTACCGCAGTGAATCGCAGGACTGG
GGAGAAAACTGGACGGTGCCGATGGCGACCAGTCTTCCCAATAACAACTCCAGCATCAGCGCAATCCGTTTAAAAAGTGG
AAGAATTGGTATTGCCTATAATCCGACGCATGCTGCCAATCCAATCGCGGGAACTGCCGCATGGCCGGGACTGCGTTGTC
CTGTAGCTGTGGCGTTGTCGGAAGACGAAGGGCTGACATGGCCTGTGATTCGGTACATGGAACGGGGGGAGGGGTACGCA
GGACCGGAGAATCGTACCAATAACAGGCAATATGAGTACCCGTACCTGATGCAGGGAACCGACGGGAGACTTCATCTGGC
TTTTGCGGGAAAGGATCGATCCTGCATTAAGTACATGTGTTTTACAGAAGACGATGTGATGGGGAAAAAGAGGGAAAAGG
AAGGTCTGTATAATCCGACTGCGGGAGCTTTTACCGATATTAAAAAATAA
>igc_K01186_T2D-62A_GL0001331_2176991_unknown_Metabolism
GTGAAATTACACCTAAGAGTACAAGGAGGATTTATGAAAACTATTGCTCATGAATTAATAATACCAAAAGACCTAATCAA
TCGTAATTGCCATGCCAGCCATTGTCTCCCTTTATCTGACGGCAGTGTATTTGCTGTTTGGTTTGAAGGTACGAAAGAAG
GAAATGATGATGTATGTATTTGGGGTGCAAAGCGTTCTGTCGATGGAACATGGTCTCAAAAGAAGCAATTAACAGAAGAC
AATCACCTGCCGCACTGGAATCCGGTTCTTTTGCAATCGACAAAAGACACAATTACTTTATATTATAAACAAGGGAAGCC
AATCAGTAACTGGTATACAATGTATATGACATCGATTGATAACGGTAACTCTTGGTCGAAACCAAAAGAACTAGTCCCAG
GAGATATCGGAGGTCGTGGTCCAGTTCGTAACAAAGCCATTGTTTTGTCCAATGGCTGGATACTCGCTCCTTCCTCCAGC
GAAAGCTCCATTTGGTCAATGTTTTCTGATCTTTCAAAAGACAATGGAATTACATGGACCACCAGTAATAAAGTAAACAT
CTTTCATGATAGTGAAGTACCCCTTACCTGGTATGATAAACTACTGGATAATTCCTTAATACGAAAAAAACGAGGAGTCA
TACAACCTACTTTTTGGGAAAGTACTCCGGGTCATGTACACGCATTATTAAGAAGTAGTGAAGGAAAAATTTACTATGCC
GAATCATTGAATTATGGTCAATCTTGGAATAGACCTCAAAAAACAATACTGCCGAATAATAATAGCGGTATTGATGCTGT
TAAAACTCCAAATGGACATCTCTATTTAATCTATAACCCGGTAGATAAAAATTGGGGGAAGCGTTATCCTATATCACTAG
CTATTTCAAAAGATAACGGTTCTACATGGAATAAAATAATGGATTTAGAAAGTGGTAGTGGTAAGGATGAATTGTCTTAT
CCCTGTATACAATTCCAAGATAACCGTTTATATATCACTTATACTCATAACCGCACCAATATCTCATTCTGGATATTAAC
GATTTAA
>igc_K01186_T2D-62A_GL0004419_79722_unknown_Lipid_Metabolism
GATCTTGGTAAAGTATCTGCATTGGAGCACGGGACTGTAAATATCCGTTACCGCATGTCGGCGGCAGACAGCGGACTGAC
AGCGCTTTACAGTGTGTCTGACAGTTCGGCGGAAGCTACCTATGCCGCCTTTTATGTGAATAATAATCAAGTGGGCCTGG
AGTTAAGGAATGCGGGAGCTCAGCTGAACACATTTACGGCAGACCGATATGCGGATGGAACAAGCATTAGAATTAACGAT
ACCTATTGGCATACTTTGACATGGGTTTTCGGTGAATCAGGCACATCATTATATGTGGATGGAGAGCGTGCGGATACAGC
GAGTTCAACTACTGAGAACACTGCATTCTTTTCAGCATTGACGGATGCAGATACGATGACCATTGGCGGCCGTATTACGG
CAGGCGGAGGGGGAAACTGGCACCATGCATGCGCGATTGATGAGATTTCTGTCTATGAAGAGCAGTTTACGGCTGAAACA
GTCGAGCTGTACCATGAGGTGACGAATTTTGTGCCGGAGATGGGTCCGGATCCTGAAACAACCTATAAGACAGAACCGGA
AGCACTGTTTTATTCCGGGTACCAGGATTCGGTAAGTTATCGTATTCCGTCACTTCTGACGACGACATCTGACACGGTGA
TTGCCGCGATCGACCAGCGCCACCAGCATCCTTCAGATTGGGGCAACATCGACACGGTTCTCAGGAGAAGAGAAGCGGGA
AGCGATACATTTGATGATGCGATCACAGTGATCGATCTGGCAGACCAGGAGTCAAACGGGGGAAATCATTCTGCTTTCCT
TATCGACCCGTGTATGGTTCAGGATGAGACGAATGGAAGAATCTATCTTTTGATTGATATGTTCCCTGAGTCAACAGGAT
TCGGCGCTGCCCAGCAGGGAACCGGATATACGGAAATCGGGGGAGAGCAGTATCTTACTCTGACGGACTCTGCGGGAAAT
GAATATACAGTAAGAGACGAAGGCGTTGTATACAATACTTCCGGAGAACCCACGGATTACACGGTAGTAACCGAATGTGA
GGCTCCGTATAAGGAACTGGGTGATTTGTATCAGAATGGGGAGAAGCTGGGCAATATATATTTGAAAACCGCGCCCGGAG
CTGCTCCGCTGACTGTTCTGACAACAGCTTATCTCTGGCTTACTTACAGTGACGACGATGGTGAGACGTGGTCACAGCCA
CAGGATCTTACCCCGCTTGTGAAAGAGGACTGGATGAAATTTATCGGGACTGGCCCGGGTGTCGGGATTCAGGCAGACAG
CGGCAGGCTGATCTTCCCGATCTATTATACGAATTCCTATGGCAGACAGTCTTCGGCAAATATTTACAGCGATGACGGCG
GAGAAACCTGGTACCGCGGCGAATCACCGAATGATGGAAGAGTGGAAGGAAGCACTACATATACATCTCAGGACAGCGGG
GTGCCGGAGATCACGGAATCTCAGATCATAGAGATCCAGACCGGAGGCCATGAAGGAGATCTGCTTCAGTTCATGAGAGC
GTACGGCGGAGTGCGCATTGCGATCAGCCATGACGAAGGCGAGACATGGGAGCCGGATGTACCGGTAGTGATCACAGACT
GCGAGCCTTACTGCCAGCTGTCTGTAATCAGTTATGTGGATGAAGAAGACAGAAAGGAATATGTCCTTTTGTCGAATCCT
TCTACATCAGGAAGATATGATGGTACAGTACGCATGGGCGTGATCGGAGAGAATGATGACAGTGTGACAATAAGCTGGGG
CGACACGGGCGGCGTGCAGATCGACTGGCTTGCAAAACGCCTGTACGCTTCGGGACGTTTTCTGTATTCGTGCCTGACCA
GACTGCCGGACGGCAATTTCGCATCTCTCTATGAAATGGAACCAAGCAGTATAAATATTGAATACACAGAATTTGATAAG
GAATGGATCCTCGCAGAGGATATTGAGCTTCCGATGGATGATCCGGAAGTGGTTTCTGTAAGCGGAAGTAAAGACGGGAC
TACGCTGACGGCAGAAGTTACGTTTGACCAGAATATCATGGTGACCGGCAGCCCTGTTCTGACCCTTTCTGTGGGAGATG
AGACTCTGGAGGCGGAATATGTATCAGGCTCCGCCACAGATACACTGACATTTGCATGCACGGTAGATGAGGATCTGTTC
GGAATTGTGACGGCCACAGGAATAAAAGAAGGATCCGGCACTGTAGAAAATATTCACAATGGCGTGCCGGCGGATGTGAC
CGGAACAGTTGTGGATCTGACGAAGATTCCACATTCTGCAATGACTGCAAAAGCATCATCCGCACACACAGCGTCCACAG
AGGGACCGGCATCTCTTGCCATTGATGATAATCCGGGCACCTGGTGGCATACACATTACGGTGCAGAAGGAGACGGCGTG
CTGCCGCAGTCACTGACCATTGAATTCGATCAGGAATATGTGATTGACCGCTATGCTTATCTGTCAAGAGGCGCCGGCGG
AAATGGCGGTGTGAGAGACTATGAGCTTCAGATCAGTCTTGATGGACAGACATGGTATGCAGCAGCAAAGGGAGAACTGA
AGGATAGTTCTGACACACAAATGATTACATTTGATCCTGTCAATGCAAAATATGTCCGGCTGGTTGTAAACAGTTCATAC
GGCAGCGACCCGAACAAGCATGCATCTGCAGCGGAGATCAATATCTATCGGGCCACTGAGGCAGTGACATCTGCTGACAA
GGAAGCGCTTCAGGCAGCGATTGATGCAGCGGACGATATCCGCGAGGAAGACTGCGCAAGCGGCTATGACACCCTTGCAG
CGGCTCTTGCAGCGGCAGAGACGGCGCTTGACGATGACAATGTACCGCAGCTGGCGGTAGATTCCCTTACGCAGGCACTG
AATGATGCGGCAGCGGCTGTTACATATAAAGATGCGGATCTGGAAGGACTGAACAGTGCTATCTCAGATTATGGAAATGT
GGATACCAGTTTGTTGACCGATGAGTCGGCAGCGTCTTATACAGAGGCACTGAATGCGGCAAAGGCAATGCAGACGGCTG
AAGATCTCGATATCCGCAGTCAGGACGAGATTGATGCAGCGGCAGCGGCACTGCAGGATGCTTATAATGGAATTAAGTAT
CAGGAAGCAGATATGAATGCTCTTCAGGAAAGATATGACGCGGCGCTGAATGTTGATATGGACAGCCTGACAGATGAGAG
CAGGAGGGCACTTGAGTCGGCGATGTCGGATGTGAAGGCGCTTCTTGATAAAGCAGAAGCCGGAGAAATCGATATCAGAG
ATCAGGAGGAAATCGATAGAGCTCTGGATGCACTGAGTTCTGCACTTGCCGGCCTGGAAGAGAAACCGGCGGATCAGCCA
GGTGTACCGGACAAACCAGACGATGAAAAAAATGATACAAAGGGCGATATCCCT
>igc_K01186_T2D-62A_GL0010656_1887314_unknown_Metabolism
ATGGAGGTAGATGGTTACTTATACCATAACAATAGACTTGATACAGTAGAATCCTTACTACCTAATCCATATCAGACTTG
TCATGCTGCAGATCTTTTAGAATTGCCAAATAAGGATTTACTGTGCTGCTGGTTTGCTGGTTCAAAAGGAGAAGGATATG
CAGATGTCAGTATCTACCTGTCAAGGTTACCTGCCGGAGAAAGTCAATGGACACAGCCAATACTTATATCGGATGATGCA
GCTAGAGCAGAACAAAATCCTTCTCTATTCTTGCACCCCAATGGAGAACTATGGGTTATGTATACTGCAATGCTTTCAAA
AACGAAGGAGTTACCTGCACATTGTAATTTGCAATATACCTCAGAGATTCGATGCAGAAAGTCAGTAGACAATGGATATA
CATGGGGAAATACAGTAACAATGTTTTCGGATGCAGGATCTTTTTGCAGACAGAAAATTCAGATTCTATCGAATGGACGT
CTGGTGTTTGGGACCTGGATTTGTTTTGATGATGATACTAAGAATGGAAGCGATATCACGGTTATCCAGATTTCGGATGA
TCAAGGTAAGACCTGGAAAAGTGTAGAAGTACCTGAAAGTAGAAGCTTAGTGCATTGCAATATTATTGAGAGAGAAAACG
GGGAGTTACTTGCCTTATTTCGAAGCCGTGGTGCAGATTTTATTTATAAGTCCACCTCCAATGATTATGGCGAGCATTGG
ACGATACCAGTGAAGACGGAACTTCCCAATAATAATGCAAGTATCTCTGCAATTGCTTTACAAAGTGGAGCAGTAGCAAT
GGTCTATAATGCTTGCAGTTTTAGTGAAAATCGTGATGTAACAAAATGGCCAAGACAGAGGTCCCCAATTACGGTTGCAA
TTTCTGATAACAATGGTGAGTCTTGGGACTATCGCAGAATTATAGAAAGTGCAGAAGGATTTTGTGGACGATTAAATAGT
GTGAATAATCAAAGGTATGAATATCCAGTGATGATGCAAAGTGGGGATGGAAAAATTCACGTAGCTTATACGTGGGGGAA
TCGTAAATGCATGAAGTACATACGCATTGATGAAGCTTGGATCAGAGGAGAGAAGGCTTTAGATGAAGGCATGAAATATC
AATTTTAA
>igc_K01186_T2D-62A_GL0039739_10745_unknown_Metabolism
ATGCAGTACATTAAAAAGATATTTATTACTATTATTGCCGTTTTTGTAACAGTATCTACTATTACAAGTAACGTTGTGAT
AACAAATGCATTAGATGATGTTAATGAATATGCAATTATGCGAGAAAAGTTTCATGACATGGCTGTTGGTGGTGATTATG
ATATTAATGATCCTGTTGTTCAACCGATGTTACAGTCAATCAATGATACAGCTCAAATGTATTGGGATAATATGAATAAA
AATCCTGTTTCTAATGCAAAAAATGGAAGTTATATGAATGAAGATGACAGTGCATTGGATCCAAATTTAGATCCATCAAA
AGATTATATTTTCCCAGAGTATCCTCTAGGAAAACGTCGCAGTGGTAGTAGTTCATATATTAATGCAAATTCGATTCAGT
TTACATATCAATATATTAGAGCAATGGCTTTAGCATATGAAACAAAAGGATGTGCATTATATCAAAATAAAGATATGCTT
GAAGACATTAAAATGGCATTAGAGTTTATGAACAAATATCATTATAATCAAGACTTTAAACAAGGAGATAAAACTGTTCC
TTATGGTAACTGGTTTTCTTGGCGTTTGGGGGCACCGGTATATTTAGGGGAAACATTATTACTTTTATATGATGATTTAG
ATAAAGAAGTGATTAACAAATATGCTGCAACTATGGAAGAATTTGTAAACTGGACTTCTTTTACAGGTGCTAATTCAACA
TGGAATGAAAGAGTAAGTATGTATACTGGTTTGTTGACAGAAAAAGAATCATATATGAGCCATATTCAATCTGTTATGCC
TACAGTATTAAAGTATACTGAACCAGGTGATGGGTCTTTCCCTGATGGATATTATGAAGATGGAACATTTATTCAACATA
CAACATTCCCTTATAATGGTGGATATGGTTTAATGTGTTTGACTGATACGGCTTATTTATTATATATGCTTTCAGGAACA
AAATGGGATCTTGGTGAAGATAGTGCTAATATTGTATATGATTGGGTTATAGATTCGTATGAACCAATGGTATATAATGG
GCTAAGTATGGATGCTTTTCGTGGTAGAGAAATTACTAGAAGTGATACAACTCAACCTAGAGGTGCATTGATTATTGCCA
ATGCAATGTTAATGTTAAGTGAAAATGCTCCTGAAAATATTCAAGAACAATTTAAAGGGTGTATTAAACAATGGTTTAGT
AATGATTTTATGATTGAACAGATGAATGCTAGTGCGGATACACCATGGTATAAATTCCCTTTAGATACAGTTGTTAAGGT
AAATAGTATTTTAACTGATGATAGTATTACACCAATAAGTTTTGATGGAACAACTTATCAGATGAATAATGGGGCACGTA
CAATTCATTGGTCAAAAGAAGGATGGGCTTATACAATCGCAATGTCTTCTCCAACGATCAAAACTTATGAAGGTGGTGAT
TCCAATAATAAAGGTTGGTATATTGGAAATGGTGCTACTTATTTATATACAAATGATTTAGAACGTACTGAAGGTGTAGA
AAAAGCAACAAAAGATTGGTATCGTATTCCAGGAGCTACATCAGTATATGGAAGAAATCAAGGCACTCAATACAATTTAA
ATCCATTTGCAGGTGGCGTAACTGATGGTGTATATGGTGTATCTGGGATGGATCTTTCAATGACAACTCATGATTTGAAA
GCAAAAAAATCTTGGTTTATGTTTGATGATGAAGTTGTTGCTTTAGGAAGTAATATTAGTGGACAATATGATGTAGAAAC
AACACTTGAAAATTATAAAATTGATAGTGAAAATAGAACTTACTATGTAGATGGTAATAAACAAACTATGACTATGGATG
GTACAGAAATTGCTTATGACAATGCTAAAACATTCCATATGAGTGGAAATGTAGAAGATTCAGATATTGGATTTTATTTC
CCAAACAACTTAGATATTAATGTAAAAAGTGAAACTAGATCAGGAACATGGTCTTCTTTAGGGGAATATAATCGTGATAC
TAATACATATAGTGCTGATTATTTTACTGCTTGGATGGATCATAGTGAAAATGGAAATGGTGTTAATGATAGTTCATATT
CTTATGTATTATTACCAGGGAAATCTGTAGATGAAACAACTGAATATGCTACAAATAGTGATATTGAAATTATTCGTCAA
GATGATAAAGCACATGCTGTTTATGAAAAGAGTTTAGGCACATTAGGAGTAAATTTCTGGCAAAAAGGATATACTTCAGT
TGATTTAGGTGATGTTAAAAATTATGTAACAAGTGATAGTCCTGCTTCTGTTATGATCAACGATACTGATAATGGCTTAA
ACGTTTCAGTTACAGATACAACTCAACAAAATAAAGATTATATAACACTAGAAATTAACCGTGAAGTAAGCGGAATAGTT
AGTAGTGACAAAGAAATAGAAGTTATTCAAATGGCACCTACAACAATTATTAAAGTTAATGTTAAAGATGCTGATGGTAA
AAATTTCCAAATTAATTTTTCATATGATGATGTAGATTTAAAACCTACTTCTATTGCAAATGTTTCTATGGATGATGATG
CTTTAGTAGTAGATATTAATCGTGAAGTAAATGCAAAAAGTTATTTGATTCATTATGGCGTTGAAAGTGGAAAATATACA
GATGTTTTAGAAACTGAAGATTTAACAACACGAATTTATGGATTAACACCAGATACTACTTATTATTTAAATGTACAGGC
AAAAAATGGTGAAAATATTAGTGAATTTGGTAAAGAAGTTTCTTTTACAACAACAGCAACAACTTCATTTTTTGATGAAT
TTGAAACAATGGATAAAATGTTAACACATACATCAAATTGGGACTTTGATTCAGGAAATGCCGGACAAGATGGACAACCA
AATAACTTTGAAGGTGATAGCACACGAATTAAACGTGTTGGTTCAAATAAAAATAGTGAAGAGTCAATTGTTTATATGCT
TCCAAGTCTTCAAGATTTTAATTTAGAAGTATATGGTTATGATAATTCTATTGGAACAATCAATATATATACATCACAAG
ATGGAGAAACTTGGCAAAAACAAGAATATCGTAAATCAACGCCTGTAAATACAAAAAATGGATGGTTTAGACAAAATTTA
TTAACACCAGATAGTGGTATAAATGAAAATGCAAATTATCTTAAAATTGAAGTTTGTGATCATCCAACAAAAGTATGGGC
ACCACAATTTACTAGATTTGATGCAACGATGAAAAATACAAGTAATCTTAAAATGTTGAAAGATTCAATACAAAATGATA
GTAAAACATATTTAACTAATGATGTTGATTATACAACTTATCTAGAAGATGATGTAGTAAAAGCAACAAGTGATAATGGG
GAATTATTATATAGTTATACAAATATTAAAGAAGGAACAATTATCGCTTATGTTAAAGATGGTGGAAAAATTGATGTTCT
TACATCAAAAGATGGTTTGACTTATCAGCCATTAACAGTTTCAAAAGAAGAAATAGAAGCAAAAGACGGATATACTAAAA
TAAAAATTCATATTCCTGAATTGGAAGAAAATACTGATTATTTAAAAATAGCAATGTCAAAAGATAGTATGATTTTAGAT
GTTGCATTAAGTTATGTTCCAGAAAATGCAGATATTCAACAAATTCGCTTTGTTGATGAAAAAATCGATGGAGTTATTGA
TTATGATACTGTTCCTTCTATTAAAGTAGCTCCAATGAATGCACAAAGTAAACTTGTTTATAGTTCAAATAATGATGATA
TTGTTTCATTTAAAGACGGTACATTACAGTTTATAAAACAAGGTACAACTACAGTAGATGTACAAGTTAAAGGAAAAGAT
ATATCTGCATCTTTACCAATTAATGTATATAAAGATATGGCATTAAAAAAGACAGCAACTGCAAGTTCATCAAAAGCTGG
TTATGGAGTAACAAATGCTGTTGATGGTGATGTTGATACAACAAGATGGCAATCTAACACAGAAGGTAAAGAATGGATTC
AAGTAGATTTAAGAAAAGAAACAACATTTGATGCAATTGATCTTAGTTGGTATTCAAATGGTGAAAGTTATGATATTTTA
ATTTCTAATGATGGAAAAAATTGGAAAACTATTAAATCAATAACAGATGCTAAGTATGGTCAATATGCACGATTTGATTT
TGATGAACCAATAACTGCTCGCTATGTAAAAATACAAGGGGTAAGTGAAGCTCAATATTCATTATTTGCTTTCCGTGTTT
TACAAAAAACAGGAAGCGAAGACGAAGTTGAATTAGAACCATGGAACTTAGCTTTAAATAAACCAGCATATAGTAGTGGA
TTACATCCAAGTGACGGAAATGGAAAAGCAGAAAAATATGCCGTAGATGGAAGTATTGCTACACGCTGGGCATCAAGAAG
AACAAATGATGAATGGTTTTATGTAGATTTACAAGCTGACTGTAATATACAAGCGGTTAATATATTATGGGAAACTGCTT
CAGCAAAAGAGTTTAAATTACAAATATCTAATGATGGTAAAACATGGACTGATATGGCGCATATAAAAAATAATAGCGTA
CAAGGAGATTGGACAAATCATACTTTTAGTCAAGATTATGTTGGTAGATATGTGCGTATGCAAGGAATTGAAGCTAATAC
AAAGTATGGATATTCTATTTATGAATTCCAAGTAATGGGAACAACAATTGATGATCCTGATAATCAAGATATTAATAGTA
TATCATTTGTAGATACTACAATGAGTATGTTAAAAGGACAAACAACTACACTTGATATTATAACTGATCCAGAAAATATC
ATCCCTTCTAGTATTGGATGGAAATCATCAGATCCTAGTTTAGTAACTGTTAATAACAATGGTAAAATTACAGTTAAAGG
TGAATCAGGATTTGCAACAATTACAGCTTATTCAATAAAGAATCCTGATGTTAAAGCAGAGTGTATAATTAATATTACTC
CAAATGCTGGAAAAATAATTAAAGTAGGTGAACTATCTTTAATAAATACAATTGATACACTTGCATTAGGTGATGTTCAT
CAATTAAGTGCTAAAATTACTCCAGAAAATGCCACACATAAATATATTATTTGGTCAAGTAGTGATGAAACAATTATTCA
AGTCGATGCTACTGGAAAACTACAAGCTGTTGGAATTGGAGTGGCAACAATTACAGCAAAAACAACTGCACAAACAAGTG
TAGATTTAACAATTACAGTTAAAGAAGTTAATAAAGATGCTTTACAAGAAGCATATGATAACAATAAAGATAAAACTAGC
GAAACTTATACACCAGCAAGTTGGCAAGTATTTAATGATGCAATGCAATATGCAAAAGCAATATTAGATAATGAAAATGC
TAGTCAAAAAGAAGTAGACCAAGCATTAACAACTTTAATAACTGCAGTAGAAGGATTAGTAAAAAAAGCTAATAAGTTTG
AATTACAAATTGCAATTGACTTAGCTAATGCAATTACTGATGAAGATTTAGAAAAAGTAATTCCAGTAGTAGTTGATGAA
TTCATTGCTGCAAGAAATGAAGCTAATGTAGTTTACAATAATGAAAATGCTTCACAAGTTGAAGTAAATAATGTATTTGA
TAGACTTGCTAGTGTAATGCAAAAATTAGAATTCTTCAAGGGTGACAAAACAGCGTTAAAAGCATTTATTGATAAAGTAA
GCGAATTAGAAGCTGATAAATATACTAAGGATACATGGACAGCATTTGAAAAAGAATTAACTGAAGCAAAAGCTGTGTAT
AAAGATGAAAATGCAATGCAAGAAGAAGTAAATAATGCATACAAAGAATTAGTAACAGCATTCTTGAACTTAAGATTAAT
TCCTAATAAAGATTTATTAGAAGACTTAATTAATCAAGCAGAAGGATTAAATGCTACAAACTATACAAAAGCAACATTTG
ATGGATTAACAAAAGCATTAAATGAAGCAAAAGTAGTATTTGAAAATCCAAATGCAACTCAAGAAGAAGTAGATAATGCA
AAAGATGTTCTAGAAAAAGCAATCGCAGAATTACAAACAGTATCAACTGATAATACAGTAAAAACACCAGTAAATAATGG
TGATAGAACTGCAAGTGTAAAAACAGGAGATGAAAGCTTAGTAGGAATGTTTGCAACAATTGCATTATTAAGTGTAGCTG
GATATACAGTGTTAAAAAGAAAAGAAGATTAA
>igc_K01186_T2D-62A_GL0053629_2260863_unknown_Metabolism
GTGAAGATTGTTGATATTACAAAGGAGTTTATATTTGAAGAAGATAGAGAGTTTGATAGTGCGCATGCATCTACGTTAGT
AGAGTTAGCCAATGGAAATATACTTGTAGCCTGGTTTGGAGGCTCCTGGGAAAAGGGTGCAGACGTTGCTATTTGGATTA
GTATAAGGACTAGCAAAGGCTTTAATAGACCGATATGTATAGAAAAGACTAGAACAGTAGCAATGTGGAATCCAGTATTA
TTTCAGAAGGAAGACGGGACGGTTATGCTGTTTTATAAAGTTGGCGTTACGATACCAGAATGGAAGACGTGGGTGATTAC
GTCAAGTGATAATGGTGAAACTTGGTCAACGCCAAAAGAGTTAGTGGAAGGAGATTGCTCTGGAGGGAGAGGTCCGGTTA
AAAATAAACCGATACGTCTTAGTAATGGAGATATTTTAGCACCAGCGTCTTTCGAGGGCGAAACATGGGATGCCTTCGTG
GATATTTCAGAAGATGATGGAACTACCTGGAAACAAAGTGAGATTGTTCCTGTAAGAAGGGCAGGTTATAATATTCAAAT
GGTAGATTATCCTTATAGTAAACATCGCTGTTTTGGAAAAGGAGTGATTCAACCTACCCTGTGGCAGGATGATAAGGGTG
AGGTGCATATGTTACTTCGCAGCACAAGCTCAAAAATCTTTCGAAGCGATTCTACGGATAATGGACGGACTTGGAATCTT
GCCTATGCAACCTCATTACCAAACAATAACAGCGGAATTGATCTTGTAAAACTTCCAGGAGAAGTACTGGTGCTAATCTA
TAATCCTACAGATAACTTACCAAACTATTATAAAGGACCAAGGACCCCACTGATTGCGTCTTATTCCGAGGACAATGGAG
AGACATGGAAAGAGCTTGTAACACTTGAGGATAGCCCTGGTGGTTTTGCATACCCTGCAGTAATCTGCAATGATAACAAT
GAAATATTAATAACATACACATGGAAACGAGAACGAATTGTATTTGTTAAAATTAAGTATGACTGA
>igc_K01186_T2D-66A_GL0052644_2518285_Klebsiella_Metabolism
ATGTCCGCAATTCCTTCTTTCGACGGCGTCATTCGCCAGCACCAGCAAGATGAACATATCGCATGGGCGATGCTCCCCAA
CGCCTGCCCGCAAAATCATGCCGCCAACCTGCTTCAGCTGGATGATGGCAGCCTGATGTGCGTCTGGTTCGGCGGCTCCC
AGGAGGGGAAAGCCGACATTTCGATCTGGGGTTCGCGGTTAGCCCCCGGCAGCGATCGCTGGAGCGAAGCGGTTAAGCTC
TCCGACGATCCTGACCGCTCGGAACAAAATCCGGTGCTGTTTCAGGCGCCGGACCAGGTAGTGTGGCTGTTATGGACGGC
GCAATTCGCCGGCAACCAGGATACCGCCATTGTGCGCTACCGCCAGTCACACGACGGCGGGCAAAGCTGGGGACCCATCG
ACACCCTGTTGGATCAGCCCGGTACCTTTATTCGCCAGCCGATTAGCGTCATGCCTGACGGCAGCTGGCTGCTGCCGGTG
TTTTACTGCCGCACTGCACCCGGCGAGAAATGGGTGGGTAATAATGACGTCAGCGCGGTGAAGATCTCCTCCGACGGCGG
CAGAAGCTGGCGCGACGTGGCGGTCCCGGAGAGTCTTGGCTGCGTCCATATGAGCATCACCGCGCATCCCGACGGCGGAC
TGGCGGCCTTCTTTCGCAGTCGCTGGGCGGATCACATCTGGTTCAGCCGCTCCAGCGACCAGGGTGAAAGCTGGTCTGCG
CCGGTGCCAACGACGCTGCCGAACAACAACTCGTCCATTCAGGCGACGACTCTCGACAATGGCGAACTGGCGCTGGTGTT
TAATAATATGAGCGCCGCCGGGGCCACCGAACGCCGAGCCTCACTGTACGATGAAATTGCGGATGACGATGGCCGTAAGG
AGCCGGAAACAACCGGAAAAAGCGCCTTCTGGGGCGCGCCCCGCGCGCCGATGACGGTGGCGATCTCGCCTGACGGCGGC
AAAAGC
>igc_K01186_T2D-66A_GL0112231_27473_Blautia_Lipid_Metabolism
TCATTAAGAGAAGGAGAGATGAGCATGAAGAAAAAAATAGTGGCAGCTCTTTTGGTGCTTACGATGGTGATGCAAGGAGC
CATGCCTGTTTTTGCTCAAGATGAAAGTGCGGGAAGAGTTGAGACAACAGTAGATACAGAAACAACAAAAATTTTGTGCA
AGGAATATTTAAGTGAAGAAAAGCAGATTCAAGGTATTGAACAGCGTTTTTCAATACCGCAGGAGGATGTGGCTTTTGTA
AAAGGATTGGGAAGCGGTACGATTACACTGAGTTTTAGGACGGGAAGTACCAATTTACAGGCGTTGGCTGCAATTAATGG
AAGTACACATACGAATCATTATATGTCTTTGTACATTAGTGGCGGGAATAAAATCGGTTTTGAATTCCGCAAAAATGAGA
CGGTAAATGATCACAAAAACTTTACGGTAAATGATGTGAATCTTGCGGATAATCAATGGCATACGATTACGCTTGTAACA
GAAAAGGACAGCTATTATAAAGTATATTTGGATCAAAAACTTGTACAGCAGTGGGATGTGAGTGAGACTAATTTTGTCGA
CAAAATGGAATGGGAACCGACTTCTGTGACATTTGGAGGCGCAAATCGAATTTCAGGAAATAGTTATCCGTTTACCGGAA
GCATCAAAGAAGTGAAATTGTATAATGGAGCAGTTTCCGAAGATCAGATTATGGCAGACCATGGTGCTGTGTCTGTAGGA
ACACCGATTTTTACTTACCAGAGAAAAATGTTTGACGGAACAGAAGGAAAGATGATTCAACTGCCGGAGCAGAAAGAAAA
AATTTCCGGTTTGACAAAAGGAACGTTTTCTTTTGCATATCGCTTAAATGAGGCGGCTGTAGGCAAAACGATTTACGGAT
TGTTATCTCTGTCGAACAGCAATGCAGATAGAGAGTACGGAGCTCTTTATATTAAGCCGAAGGATAACCGAATCGGATAT
GAGGTGCAGGGCAAAGGAGATAAGTATATTACAGTCCGCAATGGAAATTCTGTCAATAATGCAGAGTGGCATACGGTGAC
ATATGCATTTGATGGGACACAGGCAGAGTTTTATTTAGATGGTGTATCCATCGGAAAGTTTGCGACAACGCATTTGCTGA
AGGGTGATTGGACGCCGGATATGGTTACGCTTGGCGGAATCAGCAGAACGAATACGACACCGGGTTCAAAATGGCCATTC
TACGGAATCATTGACAGTGTCAATGTGTTTGATGAGACGTTAAATGCGGAACAGGTTATGGAACTTCATAAACGCACCTT
ACCGCAAGATGAACCGGAATACGGGAAAGATGTATATAAGACAGGTGAGTATGGTATTTATGATATGGGTGATTATGATT
CTTATAATTACCGTATTCCAGCAATGGTTACAACGAGTAAAGGAACTGTAATCGCAGCAGCTGATCAAAGAAATACACAT
TGGTCTGACTGGGGAAATATTGATACGGTTGTCAGAAGAAGTACAGATAACGGTTTGACTTGGGAAGATCCGATTGATGT
AATTGATTTGAAATCACAATCTTATTTCAGTGGCACACAATCTGCTTACACAATTGATCCGGCGATGATTGCAGAAGATG
AGAATGGAAAGAATCCGGGACGTGTGTGGATGCTTGTAGATATGTTTCCAGAATCAACGAATGGAAGCCAAGGAACATGG
TCAATCAAAGAAACCGGAACAGGTTATGTGAAAGTAGATGGAAAAGATTATCTGTCGCTTTATGATAAAGATAATAATCA
ATATACACTTCGGGAAAATGGAGAAGTATTTGACAAGGATAATCAAAAAACAGATTATGTAGTAAAACAGTTTGAAGGAA
ATGATGAACAAGGCTACCATGAAAAAGGTGATTTGTATAAATCCGGTGAATATGTGGGAAATATTTATTTGAGAAGTACC
TCTAAGAACAACGATTCAGCACCTCTTCATCCGACTCAGACATGCTATTTGTGGCTGAGCTATAGTGATGATGACGGTGT
GACATGGAGTGATCCGGTAGATATCACACCACAGGTAAAAGCAGACTGGATGAGATTCTGTGGAGTTGGTCCGGGATTTG
GAGTTCAGCTTCAGTATGATGAGGAACATCCGGGAAGACTTGTATTTCCGATTTATTATACAATTGCAGGAAGTGGTATA
GGATTCCAGTCTTCTGCTTGTATTTACAGTGATGACGGCGGAAAAACATGGCAAAGAGGAGAGTCTCCGAATGATGGACG
AATTAACAAAAACGGACAGGTGACATCTTCGCAAAATCCGGTTGGAATCAGTGAGCTGACAGAAAGTCAGATTATTGAAT
TGAGCAGCGGCAACTTGCTTCAATTTATGAGAAATACAGGTGGAAACGGAAAAGTTGTTGTTTCTAGAAGTACAGACGGT
GGAGCAACATGGAGTGATCCGATTGATACAACAGCGCCGGAAGTATACTGCCAGTTATCTGTATTGTATTATGATAAAAA
CGGAACAGACGGAAAAGACAGAGTGATTATGTCAAATCCGGGAGGTTCAGGAAGAAATAACGGAACATTACGAATCGGTG
AAGTGACGGAGACAGAGGATAGTTTCTCTGTGGACTGGGTAGAAGAAAAAATGTTCTGTCCAAATAATTATGCATATTCA
TGTTTGACAAAAATGAGAGATGGAAATATGGGACTTCTCTATGAACATCAGAATACGATTAAATTTACTGCATTTAATTT
GGACTATATTAAAGATGAAGTGAATTTATTAAGCCCGACGATTACATCTGTTACATACAAAGTGGAAAAAACAGACGATC
ATGCTTATACGCTGCCGGGAGATAAATATGTGATTACAGTGAAAACAGATCAGAATGTTACGGCAACAGGAACACCGAAA
TTCAGGTTTATGTTAAACGGCAAAGGTCGTTATGCGAATTATGTATCCGGCGGAAATGATGACAAAACATTAGTGTTTGA
ATATGTATTACAAAAAGGTGATGAAGGAACGATCCAATTCAAAGGACCAAAGATTATCTGTGATGAAGCGGGAGCAGTGA
AAAATGCGAATGGACTGTGTGTAAGTTCCGGTGATATGGATGTCAATATGGGATACATTGGAGTAGATCCTTCAGATGCT
GCAAGAGATATTGCGACAGAACAGATGAGTGCAACAGCCGGTGCGGCTCAATCAGGTCAAGGGGCAGCGAATGTTTTAGA
TGGAAGAGCAGACACATTATGGCATACTACATGGGGTGGTGGCCATGGACGTGAAAATCATTGGATTCAATTTGAACTGA
AAGATTTCTATATGGTAGATGGAATCCGTTATCAGCCAAGAACTTCCGGGGGCGTAAATGGTATTATTACAGAATATAAA
GTGGAAGTAAGTAATGACGGTGTTCATTTTGATCAAGTTGCAACAGGAACATGGGCGGGAAATACTGCTTGGAAGATGGT
TTCATTTGAGCCGGTGCGTGCAAAATATGTGCGTTTGACATCTTTAGATGCACTCAGCGTGGAGGCAGATAATGACTATG
CATCAGCAGCAGAAATTCGTCTTACAGGAACAAAAACGGAGGCGCCTCCGGTTGTGGAAGCGGATAAGAGTTCGCTGGAA
GCTGCGATTGCATATGCGAAAGATGTGAAGACAAAACCGGAATATCAATATGTTGTACCAATTGTAAAACAAAAATTAGA
TGAGGCGCTTGAAGCGGCGGAAACTGTTTTTGCGAATGCAGCTGCAACACAGGAAGAAGTTGACAAAGCAAAAGATGAAC
TTGTAAAAATGTTCCACTATTTATCATTTACAGGAGATGCAAAATCACTGAGAGATTTGGTAGATATCGCAAAAAAACTC
AATACAGATATTTATACAGAACAAAGTGCGAATGTATTCAAAGAAGCACTTGCAGAAGCAGAGACTGTACTTGCCGATGA
AAATGCGCTGCAGAAAGAACTTGATGCGGCTCAGAAAAAATTAAAAGAGGCAATGGATGGATTGCAAGTGATATCTGTAG
ATAAGTCAAAACTTCAGAAACTTGTAGACAGTTCACGAAAATATGTAGAAAAACTGGATGAGTATACAACTCAAAGCGGT
GAGATTTTCATGGGAGCATTTGAAGCGGCTGAGAATATTTTAGGAAAACAGGATGCGACAAAAGAGGAAGTCGATCAGGC
GTATGCAAATCTTCGAAATGCAGTCTTTGGTTTGAGATTATTGCCGAATAAAGATAAATTAGAAGAATTAATCCAAAGTG
CAGAACAGATTGATGTGAAGCTTTACTCAGAAGAAAGTGCAAAAGAATTCATGTCAGCATTGTCAAAAGCAAAAGCTGTA
TTTGCAGATTCAGAAGCATCGACACAGGAAGTGGAAGATGCAGAACGTACACTTGCAAAAGCAATGGATGGATTAAAAGA
AGTTGGAAAAGCAGAAGAACAAAAAGTACCAAACAAAAATACAACAGCGGAAAAGAACGATGATAAAGAAAAGAATACGA
GTCCTGTCAAAACAGGAGATCGTTCAACACCGATTTTATTTGCGCTGATTGCAGCTTTAAGTGCGGGAACGGTATTTTCT
GTACGGAAAAAAGAAGAAAATTAA
>igc_K01186_T2D-68A_GL0006680_6779455_unknown_Metabolism
ATGAATTATCCTACTCTCCCCGGTCTGACTTTGGACGGACGAATCTTCCGCAACGAAGAAACGGGTACTGTGGAATCCAT
GGTGCCTCCCGGACCCTTCGCTACCTGCCATTCCCCCGCCATGCTGGAACTGCCCAATGGCGACATGCTGTGCTGCTGGT
TTGCAGGTACTTATGAAGGGGATGCAGACGTGCACATCGTCTGCGCCCGCCTTCCCAAGGGCGCCGATCGCTGGACGGAG
CCGGTCGCCGTTTCCGGTGATCCCCGGCGCAGCGAGCAGAATCCTTCTCTGTTCTATGGTCCTGACGGCGCTGTTTGGTG
TATGTACACCGCTCAGCTGGATCGTGTTGCGGGCAAGGACAACATGCAGTTCACCTCT
>igc_K01186_T2D-68A_GL0008706_1970475_unknown_Metabolism
ATGGGCTTCGAAGAGGCTTTCGTGAATCCAGGTCCCTGGAAGACAGCCCATGGTCCCGGCCTTGTCGAGACGCCTGCCGG
CACGATTCTCTGCTGCTGGTTCGCAGGCACCTATGAGGGCGATACCGACATAAACATTGTCGTGTCGCGCCTGGAGAAAG
GAAGCGATCGGTGGTCCGAGCCGGCCTGCATCTCGCACGATGATGACCGCTCAGACCAGAACCCATCGCTTTTCCTGGCT
CCGGATGGCGCTATCTGGTGCATGTATACCTCCCAGCTCGGACGCCAGCCCGGCAAGGACAACATGCAGTACACAGCTGT
CGTGAAGCGCCAGATCTCCACAGACGATGGCAGGACCTGGGGAGAGCCCGAGGTCATGTTCCCGGAGGAGGGGACGTTTG
CACGCCAGGCCATCCAGGTGCTCTCGAATGGCCGCTGGATCTATGGCAACTGGCTCTGCACAGATTCCGCAGAGGCGCTT
GCAGGAGACCCCTCTGCCTTCCAGATCTCTGACGACGAGGGCAAGACTTGGCGTCAGGTCATGGTTCCTGAGTCTGCTGG
ACGTGTCCATCCGACGGTCGTGGAGCTCGAAGCAGGACACCTCGTCTGCTTCATGCGCTCGCGCCAGGCAGACTGGATCT
ACCGCTCCGAATCGAAGGATTTCGGCGATACCTGGACCGTCCCCGTGCCGACGCCGCTTCCGAACAACAACTCCGGCATC
TGTGCCGTGAAGCTTGCAAGCGGCAGGATAGCGGTTGCCTACAACCATTCACAGGCGCCCCAGTCATGGGGAAAGAAAGG
CGCCTGGCCAGGACTCAGATGCCCGGTCTCGATCGCTCTTTCCGAGGATGGCGGCAAGACCTTCCCGCTCATCCGTCACA
TCGAGCGTGGCCAGGGATATGTCGGCGACGAGAACCGCTCGAACAACATGCAGTACGAGTATCCCTGCCTCATCCAGGCG
AAGGACGGCATGATTCATCTCGCCTATGCCTATGAGACGCGCAAGGGCATCAAGTGGGTGAGGCTTTCCGAGGACGATAT
CGCAGGAAAGGTGCGCGGCGCTTCCACCTACAACCCGACGTCGGGCGAAGTCGGCGCACATTGA
>igc_K01186_T2D-73A_GL0003349_1797588_unknown_Lipid_Metabolism
ATGAAAAAACTAACACTACTTACGTTATTTTGTGCATTAGCTACTGGAGCAATGGCTGGTGATGGATGGAATGAATCTAT
GACAGTATTTGAACACGGAACTATAACTGAGAAAAATGGTTTTAGAATACCAGCTATAACTACAACTTCTCAAGGAACTG
TAGTTGCAGTTGCAGATATAAGATACGGTGGACTTACTGGAAATACAGATATGCCTAAGAAAGTTGAATTTTTAATAAAA
ACATCAAATGATGGAGGAAGTACTTGGAGTGAAGGAACTATTTTAGCTCCAAAAGGAGGAATTACAGACCCATCAATAGT
ACACGATCCTAATACAGGAAAAACATTTTTATTTGGATATCAAAATGATAAAAATATAGCAGGGAAACCAGCAAATGGAA
AAACAGATTTTTTTGTTTACACTTCAGAAGATGGAGGGAAAACTTGGGATAATGGAACTAGTATAAAAGATCAAGCATTA
CCATCAGATAAAGGTTATGATTATGTTTTACAAGGACCAGGAAGTGGAATGGTTCATAATGGAGTAATTTATATGCCTAC
ACAAGCTTGGCACGGTGATGATGCAGGAGAAGATGGAATAAGATGTAGTTCTGGATTTATTTATAGTGAAGATGGAGGGA
AAACTTGGAAGCAATCAGAACTCATTTCTGAAGCTGGAGCTCCTTGGACAAGTGAAGCAAATATATTCCATCATAATGGA
AAAATATATTTGGCAGCCAAAAATGAACAAGCTCAAGCAGGAAATTATGAGTCAAAAGATACAAGAGTTGTATACTGTAC
TTCTGATAATGGAAAGACTTGGGAAAAAGTGGAAGAAACATTTTTACCAGATAATATAGCAAAGGCAGAAACAAGTACTT
TAGCTTTAAATGATCAAGTTTATCTAGTAGGGTATTCAGGACAAGGAAATGCTTCTTGGGATAGAAATGATACATTCCTT
ACAACAAATACAGGGAAAACGATCAAAATACTAGATGGGGATACATATGGTTACAGCTCTATGGCACAAGACCAAGATAA
TTTATATATTTTATTTGAAACAAAAGTAGGAGTAGCAGATATTGTTATGAGAAGATTTGATATAGCTTCTAAAGAATATG
CTAACCTTAATGCTCAAATTTTAGATAGAGGACAA
>igc_K01186_T2D-73A_GL0006633_1213564_unknown_Lipid_Metabolism
TACTTGGAGGAAAAATATAGAATGAAAAAACTAACACTACTTACTTTATTTTGTGCTTTAGCTACTGGTGCAATGGCTGG
TGATGGTTGGAATGAAAAAATGGAAATATTCAAAGGGGACTATTTTGGTCAAAATCAAGGAACTTATTATAGAATTCCAG
CTGTAACATCTACTTCTCAAGGAACTTTAATTGCTGTGGGGGATCATAGACCAAATGGTTGGACGGATATAGGGTATCAA
GATAATATAGGATTTGGTATAAAAGTTTCTCATGATGGTGGAAATACTTGGTCAGAAGAACAAATATTAATTCCAGATAA
GACTAGACCAGGTACTGAGAATAAAATAGGAATATCTGATCCAGCAATAGTTCATGATCCAAACTCAGGAAATACATTTT
TATTTGGATATCAAAATGATAAATGGATAGGGGATAAAAAAGGGGAATTTGACTTTATTATGTATACTTCAAAAGATGGA
GGAGTTACTTGGGATAAAGGTCAAAGTATGAAAGATTTATTGCCAGAAGGATATAAATATATGTTACAAGGACCTGGAAG
TGGAATGGCATACAATGGAACTATTTATATGCCAATTCAAGCTTGGCACCATAAAGATGATAAAGGAACAACTTGCACGT
CAGGATATATTTATAGTGAAGATGGAGGAAAAACTTGGCAATCTTCAGGATTATTAAGACCTGAAAATTTTGCTCCTGGA
GAAGGTCCAGATATTACAAGTGAATCGAATATTTTCCATCATAACGGAAAAATTTATCTTGCAGCAAAAGCTGAAACAAG
TAGAGAAAATAAAAAAAGGGTAGTATATTGTACTTCTGATAATGGAAAAACTTGGGAAAGAGTGGAAGAAGACTTTATAC
CAGATGATGTAGCTCAATGTGAAAGCAATACACTTGCTTTAAATGATCAAGTTTATTTAGTAAGTTATACAAAAGATAAA
CCAAAAAGAAGACATAATTTATTTATTACAACAAATACAGGAAAAACTATTCAAATAGCTGAAGGAAAAGTAGATGGTTA
TACATCTATGACTCAAGATTTAGATAATTTATATATTCTGTTTGAAGAAAGCGGAAGTATGTCTATGAAGAGATATGATA
TATCTTCAAAAGAGTATGCTAACCTTAATGCTCAAATTTTAGATAGAGGACAAAGTCTTCTTGATGTTCAAGGAAAATTA
TCATCTGACCAATATGTAGGTGGAACATATACAAATGAAAGCGAAAGTGGAGCAGAAGCAGTAGTAGAGTTAAACAGCTT
TAAAATCGGTGCTTTCCATAGAAATACAAAAGAAAATAGTAAAGATGTATATAGAACAATCCCATATAACTTAAAAGAAA
CT
>igc_K01186_T2D-73A_GL0009178_5224103_unknown_Lipid_Metabolism
AATACTTGGTCAGAAGAGCAGCAATTAATACCTAATGAAATAAAACCAGGCACTAGTAATAAGATAGGAATATCTGATCC
TGCTATAGTACATGACCCAGAATCAGGAAAAACATTTTTATTTGGATATCAAAATAATGAATGGATAGCAGGAAAAACTG
GAAAATTTAATTTCTATGTTTATACTTCTAATGACGGAGGAATTACATGGGATAAAGGACAAATATTAGCAAGTAATAAA
GATGGTAATAATACAGGGTTATTACCTAATGATTATACATATATGTTACAAGGACCTGGAGGAGGTATGACACATAATGG
AGTTATTTATATGCCTATTCAGGCTTGGCATAATAAAGATAATCCTTTACAGGGACAAAATGATAGAAATGATGCAACTT
CAGGATATATATACAGTACAGATCACGGGAAAACTTGGCAGATGTCTGGTTTACTTCGTCCAGAAGGAATAGATGTTACG
AGTGAAAGTAATATTTTTCACTATGATGGAAAAATATGTTTAGCTGTAAAAGTAGAAAATGGAAATACA
>igc_K01186_T2D-73A_GL0011671_1622740_unknown_Lipid_Metabolism
ATGAGAAAACTAATACTACTTACATTATTTTGTGCTTTAGCTACTGGTGCAATGGCAGGAGATGGCTGGAATGATGCTAT
GACAATCTTCAAACATCACGATGAATCAAATACAAATACTTACAGAATACCTGCTATAACAACTACTTCACAAGGAACTC
TTATAGCAGCAGCAGATAATAGATATTATGGTTCAACTGATTTAGGACACCAAGGAACAGGAGGAAAAAATCAAAAGGTA
GATTTTGCTATAAAAGTATCACACGATGGTGGAAATACTTGGACAGAAAAAACTATAGTAGCTCCAGCAGTTGGAAATGG
AGTTACAGACCCTTCAATAGTACACGACCCAACTACAGGAAAAACATTTTTATTTGGGTTTCAAAATGATAAACCAATCA
ATCAAAAAGGCGGAAATGATGATTTTTACGTTTTCACTTCTGAAGATGGAGGATTAACTTGGGATAATGGAACAAGTATA
AAAAATCAAGCATTACCATCAGATAAAGGATATGAATATGTTTTCCAAGGGCCTGGAAGTGGAATGGTTCATAATGGAAC
TATATATATGGCAACTCAAGTTTGGCATGGAGAAAAAACTTGTAGTTCAGGTTTAATTTATAGTAATGATGGGGGAAAAA
CTTGGGAGCAATCATCACTAGTTTCATCAGTGAATGGATTAAATACAAGTGAAAGTAATGTTTTCCATCATAATGGAAAA
ATATATATGGCTGTAAAAAATGAAGATTATGATAAAACTAATCCTAACAAAGAACAAAATAAGTATGGAACAAGAGTAGT
TTATTCAACATCAGATAATGGAAAAACTTGGCAATTAGAAAAAGAAGATTTCTTACAAGGTGAAGATATAGGAAGATGTG
AAACAAGTACATTTGCCTTAAATGATCAAGTTTACATAGTTGGATATTCAATTATGGGAGATAAAAACTGGCTAAGAAAA
GACAGCTATATCACAACTAATACAGGAAGAAAAATAAAAATTTATGAAGGAGATACTTTTGGATATACTTCAATAACTCA
AGACCAAGATAACCTTTATGTTTTATTTGAAGCAGAAAAAGATATGAGTAATAAAGATGATAATGGAGATATTATAATGA
GAAGATTTGATATTTCTTCAAAAGAATATGCTAATCTTAATGCTCAAATATTAGATAGAGGACAAAGTCTTCTTGATGTT
CAAGGAAAA
>igc_K01186_T2D-73A_GL0030257_2465974_unknown_Lipid_Metabolism
TATGCAAATCTGAATGCTCAAATTTTAGAAAGAGGACAAGGACTTTTAGATGCTCAGGATAAATTATTTGCAAGTAGATC
ATATATTGGAGGAGAATACGCAAATAATAGTGAAAATGGAGCAGAGGCAGTAGTGTTAAATGGAAACTATAAAATAGGAG
CTTTCCACAAGAAAACAAATGAAAATAGTAAAGATGTTTATAGAACTATCGAATACAAGACAGAGGAAACAACACTTGTA
TTATCACAAGATAATGTAATAACTAAAAATGATAATATTTTTATTGGATATCAATATACAGATTTAGAATATGCAAATAA
AAGTAAAAATGACATTAATTCATTTGTAATAGGATATTCTTTAAATCATAATTTAGAAAATGATTATATTTATCACTTAG
GAATAAACGGAATATATAGTAACAACAAGTTAAAGAGAAATGAACTTGAGGGAGTAGGAAGAAGGGCAGATTTTGATACA
TACAGTATCAGCCTAAGAAACGAACTTTCTAAAGAATTTGCACTTTTAAATGATATTGATACAAAAATCTCTTTTGGACT
TGATACAACAGTATTTGGACATGATAAGATAGATGAAGAAGGCGGAATCAAAACTATAGATGGTGGAAAATGGAATAATG
CTGTAGTGGATAAAAGTAAAAATATTTCAAATGAAATCTATGCAGGAACAGAGTTAAACAAGAATATTTATCTAAATGAA
AAATTAACTTTAAAATTAGGAGCTAATGCAGAATACAGAAAAGAGTTAATGGATGTAGATGATTGGAGAGATGACTTTAC
CGTTCTTGATGTAACTAAAAAATATGCAACACCAGTAGAAAAACATGAAGCAGGAGTATTTTACACTGGAATATCAGCAG
GTTTAGATATAGTTGATAAAGTAGAAACATCAGTTTCTTACAGAATGGATTCAACAGGAGAAAATATTTTTACAGGAACA
ATGACTTATAAATTCTAG
>igc_K01186_T2D-73A_GL0031516_763813_unknown_Lipid_Metabolism
ATGAAAAAAAGTTCGGTTTTACTCTTTCTCTTTTCTTTAGTGGGAATTTTGCCGTCAGTGGCTTCAGACACCCTTTTTGT
GCGCGAAACGCAGATTCCAGTGCTGATTGAGCGGCAGGACAATGTCCTTTTTATGATGCGTATGCATGCCACCGGGAGCC
GTGTGCTCGATGAGGTGGTGCTTCAGTTTGGCAAGGAGGTACCCTTGTCGGATATCCAGGCGGTGAAACTGTATTACAGT
GGCACGGAGGCCCGTCAGGACTACGGTAAGAACCGTTTTGCTCCTGTGGAGTACATCACCAGTTTCACGCCGGGCAAGAC
GCTGGTGGCCAACCCGTCTTATTCGGTCAACCGGGCACAGGTGGACCGTCCCGGCCGCAGGGTCGTGCTCCGTGCACAGC
AGCCGCTTTTCCCGGGGCTCAACTATTTCTGGGTGAGCTTGCAGATGAAGCCCGATGCTTCGCTCTACAGCAAGGTGTCG
GCACGCATCGAGTCGGTGAAGGTCGACGGCAAGCCGGGATTGTGCAGCGTGGTGTCTCCCGAGGGCATCGAGCACCGCAT
GGCTGTCGGCGTGCGTCATGCCGGCGATGACGGTTCGGCTGCTTTCCGCATTCCGGGACTGGTGACGACCAACCAGGGTA
CGCTGCTCGGGGTGTATGATGTGCGCTACAACAACAGTGTGGATTTGCAGGAACACGTGGATGTGGGCTTGAGCCGCAGT
ACCGACGGTGGCAAGACGTGGGAGAAGATGCGTTTGCCTTTGTCGTTTGGCCAGACGGGCGGCTTGCCGGCTGCTCAGAA
CGGGGTGGGCGACCCTTCCATCCTGGTGGATACGAAGACGAACACGGTGTGGGTGGTAGCTGCCTGGACGCACGGCATGG
GCAACCAGCGTGCGTGGTGGAGCTCGCACCCGGGCATGGACCGCAACCATACGGCGCAGCTGGTGATGGCGAAGAGCACC
GACGACGGCAAGACGTGGTCGGAACCGATCAACATCACGGAGCAGGTGAAGGATCCTTCGTGGTACTTCCTCTTGCAGGG
ACCGGGCCGGGGCATCACGATGGACGACGGCACTCTGGTGTTCCCCATCCAGTTTATCGATTCTACTCGCGTGCCCAATG
CCGGTGTGATGTACAGCAAGGACCGGGGCACTACCTGGAAGATCCATCAGCTGGCACGCACCAACACTACCGAGGCGCAG
GTGGCTGAGGTGGAACCGGGGGTACTGATGCTCAACATGCGCGACAACCGCGGCGGCAGCCGGGCGGTGTCGGTGACGAA
GGACCTGGGCCGCACGTGGACCGAGCATCCTTCTTCCCGCAAGGCGTTGCAGGAGCCGGTGTGCATGGCCAGCCTCATTC
ATGTGAAGGCAGCGGACAATGCATTGGGCAAGGACTTGCTGCTGTTCTCCAACCCCAACACCACGAAAGACCGTCATCAC
ATCACGGTGAAGGCGAGCCTGGACGGCGGACTGACTTGGCTGCCCGAACATCAGGTGATGCTCGATGAGGGCCATGGCTG
GGGATATACTTGCCTCACGATGATTGACAAGGACACGGTGGGCATTCTGTATGAGAGCAGTGTGGCTCACATGACGTTCC
AGGCCATTCCGCTGACCGATCTCGTGAAGTAA
>igc_K01186_T2D-73A_GL0038187_2843197_unknown_Lipid_Metabolism
AATACTTGGACAGAAACTCAATTGGTAAAACCTGGAGATAATAATTTAGGAATATCAGACCCAGCGATAGTACACGATTC
TAATTCAGGTAAGACATTTTTATTTGGATATCAAAATGATAAATTTATAACAAATAAACCTGTAAGTGAAAATTCAGATT
TTTATATGTTTACATCTAATGACGGAGGGTTAACTTGGGATAAAGGGCAAAGCATGAAAGATTTATTACCTGAAGGATAT
AAATACATACTTCAAGGACCTGGTAGTGGAATGACATATAATGGAACTATTTATATGGCTGTTCAAGCATGGCATCATAA
AGATGATACAAAAGATAAAACTACTTGTACATCAGGATTTATTTATAGTGAAGATGGAGGAAAAACTTGGAAAGCTTCTG
GAATGCTAAGACCTGAAAATTATCCTGTTGGGGCAGATGGAAAGCCAGATATAACAAGTGAAAGTAATCTTTTTCACCAT
AATGGTAAAATATATTTAGCGGCAAAACCTGAAACAGGTAGAGAAAGTAAAAAGAGAGTGGTTTATTGTACAGGAGATAA
TGGAAAAACTTGGGAAAGAGTAGAAGAAAATTTTATTCCTAATGATGTTGCAGCTTGTGAAAGCAGTTCTTTATCGTTAA
ATGATCAAGTATATACAGTTGCGTACACAAGGGATAAATATGGAGATACATCAATTCCATCAGATCAGCAAAGAAGACAT
GGAATTTATATAGCAACAAATACAGGAAGAACAATAGAAGTATTTGATACAAACTCTGATGGATATACATCAATGACACA
AGATTTAGACAATTTATATATTCTATTTGAAGGAAAAGGAGATATGTTAATGAGAAGATATGACATAGCTTCAAAAGAAT
ATGCAAATCTGAATGCTCAA
>igc_K01186_T2D-73A_GL0041452_3647967_unknown_Lipid_Metabolism
GATGTATATAGAACAATCCCATATAACTTAAAAGAAACTACATTAGTTTTATCTCAAGATAACGCATTTATGCAAGGAGA
TAATATTTTTGCAGGTTACCAAGCAGGAAAAATAGAGTATTCAAATAAAAGTACAAACGATTTAACATCATTTGTAATGG
GATATACATTCAACAAAGAATTTGAAAATGATAAAACATATACATTTGCTTTAAACGGAGTTTACAGTAATAATAAAGTT
GAAAGAAATAAAGCTGAAGGTGTTGGAAGAACAGCAGAATTTGATTCATACAGTATCAGTATGAAAAATGCACTTTCTAA
AAATATTTCTTTCACAGATTCATCTAACTTAAAATTAACAGCAGGACTAAATACAACAGTATTTGGACATGATGAATTTG
AAGAAGATGGAGGAATCCAAACTGTTGATGGTGGAAAATGGAATAATGCTAAAGTAGATAAGAGCCAAAATGTTTCTAAT
GAAATATTTGCAAAAGCTACTTTAGACCAAAGAGTAAAATTAACAGATAAATCAAGTGTAAGATTAGCGCTAGATTTAGG
TTGGGAAAAAGAATTAATGGACGTAGATGAATGGAGAGACGAGTTTACAGTATTAGATGTAGAAAAAGAATTTGCTACAC
CAGTAAAAAAACATGAAGGAGGACTAGGAAAAGCAGAAGTATCAGCTACATTTGATTTAGCTGAAAAAGTAGAGCTTGGA
GTAGGATACTCAATGGATACTGATGGAGAATCAATA
>igc_K01186_T2D-91A_GL0080355_5224248_unknown_Lipid_Metabolism
GCTGACAGCGAATCGGACAAAGTTCGTCTTGTTTGTGTGACCGGTGATGTGAAGTTTGCTAATTCTGGTACATGGTGGTA
CTCAAAAATGCGTATTGCCACTATTTTGAGTGAAGATAACGGTCGCACTTGGAGTAAACCTGTGGACATCACGGACATGA
TGTATTCAATAGTTGATGTGAAGGGATTATTTTTTACATCCGGACGAATTGTTCAGTCAAAACAAATCAAGGTTGGTGAG
TATTATAGAATCTATTCGGTGCTTTGTACGCATGATAATTGGATTTATGATGCTTCTAAAAATGTTAATTATGTATGTTA
TTCTGATGATTTTGGAGAAACTTGGCACAAACTTGGTGGAGTTGCCATAGAAGGTGGTGACGAGGCAAAGTGCGAAGAAT
TGCCAAACGGAAATCTTATGGTCAGCACGCGTATGTCGGGCGGACGTAAATTCAATATTTTTACATATCAAGACAAAGCC
AGTGCGACAGGTTCTTGGGCTTCGCCGGTTGTGGAGGATAATAAATTCGGGGATGTAACATCTTGTAAC
>igc_K01186_T2D-97A_GL0125531_64057_unknown_Lipid_Metabolism
ATGAAAAAAAGAGGAAGGGCTTTAGCGCTTCTGCTTGCCGCGGTTTTAACGGTCAGTAGTGTGCCGGGAACAGTTATGGC
GGCAGATGGCGTGAAGCCCCAAGACGGAACAACGAAAGAACAGCCATTCTGGAGTGGAACGGGAGGAAGTACAAGGTTTA
GAATTCCGTGTCTTGTATCTCTTGATGACGGCACATTGGTAGCCGGCTGCGATGCCAGATGGAATACGAGTTTAGACGGT
GGTGGACTGGATACGATCGTATCCCGTTCGACAGACAAAGGAAAGACATGGCACTATACGTTTGCTAATTACCTTGGTGA
TAACGGGAACACGCATAATAACAATTCTACAACGTTTATCGATCCTGCCATGGCAACGGACGGAGAAAAGGTGTACATGA
TTGCAGACCTTTTTCCGGCAGGATATGCGCTGAATGGCGCGAGTCATGCACTGGTCGCAGGTAAAAGTCATGATGAGAAC
GGAAATATTCTTCTGGCAGACGCAAGGAAATGGCAGAATTGTTGGGTAAATGATCGTCAGAATGAAGCTAACTATACATA
TCATTTGGAAAAGAATGATAAGAAAGAATCTGATTCTGCATATGTGATTAAAGATGCGAATGACGCAATCGTAGAAGGTT
ATACAGTTGACGCTTATTTTAATATTAAAGGGAAAGATGTAGATGCGAATCTGTTTGAAGCTGATTCGCCGTTTCAGGTA
TGGCCGACAGATTATTTGTACCTGACAACATCGGAAGATGCAGGAGCAACGTGGTCTGTACCTACGATTGTCAATATGAG
AAAAGATCATGAGCAGTCTCTTTTAGTAGGACCGGGACGAGGTATGGTTACTTCTAAAGGCAGGATCTTATTTACGGCAT
ATGAATTTACAGGTTCAGATAAAAATAGCGTGGCTATTTATTCGGATGATGGCGGTAAGACGTGGGAAAGAGGAAAGTCT
GTATCTGGATGGAGTTCAGAAGCAGTTGTAACTGAGGCAGATGGAAAATTGTATATGTTTACTCGCCATGGCGGATATTA
TACATCGGATGATTTTGGAGAAACATGGTCAACGCAAAAAAATATGGGGATTAGTTACTGGCTGAATTGTCAGTTGACAG
CAATTACATATCCGAAGAAAATTGATGGTAAAACAGCAATCTTGTTTGCAACTCCATCGTCTTCATCGGGACGTGCGGCG
GGAAAGATTTTCGTAGGCTTAGTGCAGGATGACGGAACACTTGACTGGAAATATAACTACAGCATTAACGGATCTGCATA
TTACGCATACTCTTGTCTGACAATTCTTCCTGACGGAACGATCGGTCTTCTTTATGAGAGTGACGGAACTGTGATTACGT
ATGAAGATTTTGATATTGAAGACGTTGCAAAAGGCGCAGCAATCGGAAATATCTGGTGCACAGACGAAAACGGTACTGTG
GCAGATGTTACAATGACATCTGATATGTCGAAAAAACTGACAGTAAACGGCTTAAAAGATGGCGCAAAAGTGGAAGTTTC
TTCTGACAATGAAAACGCAGTAACAGCAGCATATGCTGACGGCGAAGTGACATTGACATCTAAAACAGTAACAGGAATGG
AAAAAGCGACTGTAACAGTTGAGTCTGAAGGTGAAAAGACGACAGTCGATGTAATCGTAACAGATGAAAAAGATTATGAG
ATCGTAGATCTTCGTGTAGGAGATACGAAAACATATACAGACAAGACAGGAAATTACAGTGACAGCACATTAGACGGTCT
TGATAAAAATATTGCAGATGTGACATTGGTAGGAGAGGATGCGCAGGCGGTTGAGAAACGGGCAAAAGCGCAGCTTGCGA
CAAGCGAAGGACATTTTGACGGAACAGAGAAATCTCTGGATGACTGTCTGTTTACGTTTGCGGCTGCAGACGGACAGGGC
AATACATATACAATGTCCGCAAAAGACGGAGATAAAACAGTATATGTGAACTACAGAAGCGCGGCTTCGGCTGGTACGGT
ATGCGCGGAAACAACGGCGAATATTAAGTTAGAAGAAAGAACCGACGATCAGACATTTGAATTATTCGATCAGACGCCGG
GTAATCATGGAAACCGGCTGTATTTCTATAAGGATAACGAGGGTAAACTTCATTTCGACAGAAATACAGGCGATCATGCG
AACTGTCGTATGGAATTGTACAAAAAAGCTGCGAACGGCAGTGCGGAGTCGGCAATTCCGGGATATGAGAAAGTGACAGG
GCTGGCGCAGATCACAGACGGCGGAAAATATTTGATCGCGGCGAAAGCGGCTTCGGGAGCTTATTATGTTGTGAATCCGT
CTTCTGCCGGAGAGAAATATAAACATGTGGCAAAAGTTGTTGAAGAAAATGTACCTGTGGAAGAAGAATTGGCTGTAGCC
CTCGGAACGACGAAAGATTATAACGACGGCGGCGAGAAAAAGATCAGCAAATGCCTCTTTACATTTACAAAACAAGGCGA
TGACGGTACATTTAAGATTTCCGCAGTGACAGACGATGGAAAAACGGTTTACCTCGGACCGAAATCATCTTCATCTGCGC
AGAAACCTACGGTAGCGACAGAGGCAGTGATCACTGTTGCCAAAAGCGGAGACGGTTTCTCGTTAGAGCAGAAAGAGGGA
ACACAGGCAAGCGGATATTTGTATTTCTGGAAAGATAATGAGTCTAAGCTTCATTTTGACAGAAACAGCAGCGTAGACGG
AAATGGTAAATGTAACTTTGAACTTTATAAAAAATCCGATGCAAAGAGTGAGAGCAAAATTGCAGGATATGAGAAGCTGA
CAGAGGTATCGGAAATTCAGGACGGCGGTCAGTATTTGATCGCAATGCAGGCGACAGTTGCGGGAAACAGTTATTACCTG
TTAAACCCATCGCTTGGAAGCAATGTACATAATTATGTTGCGAAAATGACAGATCATATGTACAAAGACGAGACGATCGG
AGCGAAGACGGATATTGCGATCACCGGAAAAGCAGAAGGTAAGACGTCTGTAAAGATCGGGGAAAAGACGTACTTTATCT
TTGTAAAGAATGATGTAGAAGAAGTGACGCTTAAGATCGGAGAGACGTTTAATTTACCGGGCAAGCTTTTGAATGAATCC
GAAGTGACAAAAGACGGTATCGTAACGGTGGAAAAACGTGAGGATATGCCGCCTTATAAAGCGATTTCGGAAATTGCGGA
AGGAACGTATCTGTTTGGAAGCAGGAGTCATATTATGCTGAACACAGTAAGTACGGCAGAAGGAACGCAGAAAGGTCTTG
GCATGAAAGCGGTCAATTTCAACAACGATGAGACAGCGAAAGACTTTATGTGGACGATTGCAAAATCAGGCGAAGGATAT
ACGATGAAAGACGCTGCGTCCGGAAAATATATTAACATTTCAGGAAATGACGTAGAATTGAAAGATACGGCGCAGGTATT
AACGATTGGAGCAAGTAAAAACGGCGGATTTGCCGTTTCGGCAGGCGGATATTATCTGAATAACTGGGCAGGCGGCAACA
ATAAAGTTGCAGCTTACCAAAGTGATGATAATTCGTGGTATTTCTATAAAGCATCTTCGGGAAATGTAGCGGCAGGTGCG
AAAGAAGGAACG
>igc_K01186_T2D-105A_GL0007709_49104_unknown_Metabolism
ATGAAAATGAATAAACGTGCTTTCTTTTCGGTATTGATTACCCTCCTGGCATTCCCGCTTTTGCTGGAAGCTGCGGCAGT
ATCCGTTACCACCCTGCGCACCGAGCAGATGGTGAATCCTATGGGGCTGGATACCGCCACTCCCCGTATGAGTTGGCAAC
TGGAATCCTCACAACAGAATGTGATGCAAACGGCTTACCATATACTGGTAGCTTCCTCTCCCGAACTTCTGGCGCAAGCC
AAAGGCGACCTGTGGGACTCCGGCAAAGTATCGTCCGATGATTCCCAATGGATCACCTATCAGGGTAAACCCTTGAAAAG
CAATCAGCGTGCTTATTGGAAGGTAAAAAGTTATACCACCCAAGGCGAAACCGAATGGAGCAGTCCCGCCCATTGGAGCA
TCGGCTTACTGAAAGAAGCTCATTGGCAAGGCCGGTGGATAGGCATGGACAAAGCGGCTCCCTGGGACAGTGAAACCACT
TGGAGCCGACTCAGCTCCCGCTATCTGCGCAAGGAGTTTGCCTTAAAGAAACAGGTAAAACAAGCTACCGTGCATATAGC
CGGAATGGGTATGTACGAGCTATTTATAAACGGCCGACGGGTGGGCGACCAAGTACTGGCTCCGGCTCCAACAGATTATC
GTAAGACTATTATTTATAATACCTTTGATGTAACTCCGCTGCTGTCTTCCCAAAATGCCATAGGCGTAACGCTGGGCAAC
GGACGTTTCTACACCATGCGCCAGCACTATAAGCCTTATAAGATACCCAACTTCGGCTACCCCAAACTGCGCTTGAACCT
GATAGTGGAATACACCGACGGCACCCGTGAAACCATCTCATCGGATACCAACTGGAAACTGACAGCAGACGGCCCCATCC
GCAGCAACAACGAATATGACGGCGAAGAATACGACGCCCGTAAAGAGCTGACCGGATGGACTACCCCCGGCTATGATGAC
CGCAACTGGACGGATGCGGAACGTGTCAGCATCCCCACAGGAACCTTGCGCGGAGCCATGGCGCCCAATATGAAAGTATT
GCAGACTATTGCACCGTTGACTATCAATAAGGTAGGAGATAAGTACATCATGGATATGGGCCAGAACATGGTGGGCTGGG
TACGGATGAAAGTACGCGGAGCGGCTGGTGATACCATCCGCCTTCGTTTTGCCGAACTTTTGCAACCCAGTGGCGAACTC
TATGTAAGGAACTTGCGCGATGCCCGCGTTACCGATACTTACATCTGCAATGGCAGGGAGAACGGTGCCGAATGGGCTCC
CCGTTTTGTATATCATGGTTTTCGCTATGTAGAAGTTACCGGCTGCAAAAATCCCAAATTGAGTGACTTTACCGGCGAAG
TAGTAAGTGACGAAATGGAAATCTTGGGCGATTTCTCCTGTTCCAATGATATGCTGAACAGAATTTATAAGAATGCCTAT
TGGGGCATTCTGGGCAACTATAAAGGTCTTCCGGTAGACTGTCCGCAGCGCAATGAGCGCCAGCCCTGGTTGGGCGACCG
CGCCATGGGTGCATGGGGCGAGAGTTATATATTTGAGAACGGCCCTCTCTATGCCAAGTGGACGCGCGATATTTACGAAG
CCCAGCGCGAAGATGGCTGTATTCCCGATGTAGCCCCGGCATACTGGAATTATTACACGGATGATATGACCTGGCCCTAC
GCCCTTCCTTCTTCCTGCGATATGGTTTATACCCAGTTTGGCAACAAACAGCCGATAGAAAAATCTTATCCTCATATCAA
GCATTGGCTGAAACATATGTGTGAAGAGTATATGACGGAAGATTATATCATCACCAAAGATAAATACGGTGACTGGTGTG
TTCCCCCCGAATCCTTGGAACTGATTCACAGCAAGGACCCTGCCCGCCGGACAGACGGCTCACTGATAGCCACTGCCTAT
GCCCTGAAAGTATTGCAAACCCTGCATCGCTTTGCCGATGTGCTGGGACTGGAAGCTGACAAGCAGGAGTGGGAGGATTT
GGAACATCGCATGAAGGATGCCTTCAATGCCCGGTTCCTCACCGTAAAACAAGGAACCTCACTTTATCCGGGACATACGC
TCTATCCCGACAGTGTTTTCTATGGAAACAATACAGTGACAGCCAACATCCTGCCGCTAGCCTTCGGACTAGTCCCCAAG
GAATATCAGGATGAAGTAGTAAAAAATGTAGTAACAGGCATCATAACTACCAACAAAGGGCATATCAGTTGCGGCGTGAT
AGGTGTGCAGTGGTTGATGCGCGAACTTTCCCGCAAGGGTCATGCCGATATTGCATGGCTGCTGGCTACCAACAAGAGCT
ATCCTTCATGGGGATACATGGTAGAACGCGGCGCCACTACTATTTGGGAACTTTGGAACGGCGACACTGCCAACCCCGAG
ATGAACAGTGCCAACCACGTCATGCTGCTGGGCGACCTTATTCCCTGGTGCTATGAGAATCTGGGCGGCATACGCAGCGA
CCGCCGCAGTGGAAAGGTCGGTTTCAAGCACATTATTATGAAGCCTAACTTCGATATACAGGACATCAGTTATGCCAACG
TTTCTTACCGCACCCCATACGGAAAGGTGGTAAGCAACTGGAAAAAGACCCTCCAACATTTGGAATGGGACATTACTATT
CCTGCCAACTCCACTGCCGAGGTGCATCTGCCCAATGGCAAAGTAGAACAAATAGGTTCGGGAAACTACCATTACAGCGT
AGCCATTACGCCTGCCCATCCGGCTATTGTGGCAGACCAGTTTCTGTATGAACAAGCCTCTTTTCCCGAATGCCACGGCG
CTACGATTGTAGAGTTGAAGAATGGTGACTTGGTGGCCTCTTTCTTTGGAGGCACCAAGGAGCGCAATCCCGATTGTTGC
ATCTGGGTATGCCGCAAGCCCAAAGGGGCAACCCGGTGGAGTGAGCCTTATCTGGCAGCCGATGGTGTGTTCAGTCCGGA
TGATCCCCAGGCAGTTCTTGCCGGTATCACTACGGAGTCTACTCCGGCAAGTGCAGGCCCTGTGGCTTCCACTTTTGCAG
GTGATAAGACGCGTGCACGCCGCAAGGCTTGTTGGAATCCTGTACTTTTCCAGATACCCGGTGGCGATTTGATTTTATTC
TACAAGATAGGGTTGAAGGTAGCAGACTGGAGCGGCTGGTTGGTTCGTTCCCGCGATGGCGGAAAGACTTGGAGCAAGCG
CGAACCGTTGCCTCAAGGTTTCCTGGGCCCCATCAAGAATAAACCGGAATATGTGGATGGCCGCATCATTTGCCCTTCCA
GCACAGAAGGAGAAGGGGGATGGCGCATCCATTTCGAAATATCAGACGATAAGGGCAAGACCTGGAAAAAGGTAGGCCCG
GTAGAAGCGGAACTGAATGTGCCTACTGCCATGCGCAAAGCAGGTGTTTCCAATGTAGACGATCAGGAAGGAGGAGAAGC
CATAAAAGGGGAGGGCGCAAAGCCTATTTATGCCATCCAACCCAGCATTTTGCGTCACAAGGATGGGCGTTTGCAAGTCC
TTTGCCGCACCCGCAATGCCCAATTGGCTACCTCGTGGAGCAGTGACAATGGCAACACATGGAGTAAAGTTACTTTAATT
GATGTACCGAATAATAACTCGGGGACAGATGCCGTAACCATGAAGGACGGCACTCATGTACTGGTCTATAATGATTTCAG
CACCTTGCCGGGTACTCCCAAGGGGCCTCGCACACCCTTGTGCATCGCTGTCTCCGATGATGGCGTACAGTGGAAAAATG
TTCTTACCCTGGAGGATAGCCCCATCAGCCAATATTCTTATCCTTCAATTATTCAGGGGAAAGATGGCAAACTGCACGTT
ATCTATACATGGCGTCGCCAGCGCATTGCCTACAAGGAAATAGACCTTAGCAAACTGCAATCAAAGTAA
>igc_K01186_T2D-105A_GL0115105_4614491_Bacteroides_Lipid_Metabolism
AAAGAAAAATGGGATTGGTATGCTACCGGTCCGTGCCATGGTATCCAGATTCAAAAGGGAATGCATAAAGGACGATTAGT
TGCTCCAAACTATTTTACGACTCGGGAGAATGGAAGGGTCACGAGCTATTCTCATATCATTTATTCTGATGATTACGGAA
AAACATGGAAACCAGGAGAACCTACCCCTGCCGGTGGTGTTGGAGAATGTTCTGTAGCTGAAATAGGCGAAGGGACATTA
ATGTTGAATATGAGAGCAGATGAAGGTTTTTATCGAAAAAGTTGTACTAGCCTGGATGGTGGAATTACTTGGTCTTCTCC
TCAAATTAGCATTGAACAAATAGATTGTAAGTGTCAGGGTAGTATATTGTCAATAGGAGGTGCTGTTTTTCTTTCGAATG
CTGCTTCCGCTACGGAACGTATTAATATGACTATCAAGAAAAGTACGGATAACGGGAAGAGCTGGAAGGGACAATATACA
GTTTATGAAGGTAACTCTGGTTACTCCGATATAGTTGAACTATCTGATTCACAGATTGCTATTTTCTATGAGGGAGGAGA
AAAACGATATACGGACGGGCTGGCATTTAAGGTTGTTAGCATAAAATCAATACAATGA
>igc_K01186_T2D-108A_GL0015001_1739504_Phascolarctobacterium_Metabolism
TTGCGTGATTTTTCTTTGGAAATCTGGGATGTTTTTTTTGCCAGCACAACAGCAAATTTTGTCAGAAATGTGAAGAAAAT
AGTTTACGCTCTTTATTATATGTGTTACAATACTTATGTTATAGAATTATGCGACTTTTTGGATGTGATTGGTATAATGC
AAAAGGAATTGATTATGCGCCATCTGCCGACGGCCTTCTGCCATGCTTCAACAGTATTGGCGCTTCCTGACGGCAGCCTG
CTGTGCTGCTGGTTCGGCGGTACGCATGAGGGCGAAAGCGACGTGGGTATTTACCTGAGCAGGCGCACGGAAGCAGGCTG
GAGTGCGCCAAAGCTGCTGGTAAACGGGGCGGCGGCAAACTGGAATCCGGTGCTTTTTGCGGGCGCAGACGGAAGACTGC
TGCTGTTTTACAAGCAGGGCCAGCAGATTGCCGACTGGCAGACGTGGCTGCTGCAGTCTGCGGACAACGGCGAAACCTGG
AGCGGACCGCAGGAGCTGGTGCCGGGTGATGTGAGCGGCGGGCGCGGACCTGTACGCAATAAGCCGTTGCGCTTGGCGAG
CGGACGCATTCTTGCCGGCGCTTCTACTGAACACGGCATCTGGAAGGCCTTTGCCGATATCAGTGACGACGATGGCGTAA
GCTGGCATAAATCCTCTGCTGTACAGATTGATGGCCTGCAATATCAGGCAGGTGAAAAAACTGCCGAAAGTAATATTGCC
GTCAGCCAGCAGTCCTTTTACGGACGCGGTGTGATTCAGCCGAGCCTGTGGCAGAGTGCGGATGGCAGCGTGCATATGCT
GCTGCGCAGCAGTGAGGGCTTTATCTATCGCAGCGATTCTGTTGATAACGGCGCAACCTGGTGCAGTGCCTACGCTTTGA
GTCTGCCAAACAATAACAGCGGTCTTGACCTAGTGCGGACTGCCGGTGGCGTGCTCTATTTGGTGTGCAATCCTGTTGCT
GCCAACTGGGGTCAACGTTCTCCCTTAAGTCTGTTCCAATCTACAGATGATGGTGCGAGCTGGCAAAAGCTGTTTGACAT
GGAAACAGAGCCTGCGGAATTTTCCTATCCGGCGATTATTGCTGAAGGGGAAAATATTATTATCACTTACACCTATAAAC
GTTGCAACATTGCTTGTGTACAATTGAGCGCGGATGAACTTGTTACCCTTTAA
>igc_K01186_T2D-108A_GL0048383_1729567_Enterobacter_Metabolism
ATGGAGTCTGATATGTCTGTAACCGTAACCCGCGACGGAATTATTCGCCCACAACAGGATACTCGCGTGGAGGCGGCGAT
GCTGCCTTCCGCCTGCCCACAAAACCACGCGGCAAATCTGCTGCCGCTGCCGGATGGTTCGCTGATGTGCGTCTGGTTTG
GCGGTACCCAGGAGGGTATTGCGGATATCTCCGTCTGGGGTTCGCGCCTGTCACCGGGAAGCCAGCAGTGGAGTGAGGCA
GAAAAACTGTCGGACGATGCCACGCGCTCCGAACAGAACCCGGTTCTGTTCCTGGCGCCAGATAACGTGCTGTGGCTGCT
GTGGACCGCGCAGATGTCCGGCAACCAGGACACCGCTATTGTGCGCTATCGCCAGTCCCGGGATCTGGGTAAAACCTGGG
GGGACATCGCGACCCTGCTCGATAAACCCGGCACCTTTATTCGTCAGCCGATTATCGTGCTGGAGAACGGTAACTGGCTG
CTGCCGGTGTTTTACTGCCGCACCCGGCCGGGTGAGAAATGGGTCGGAAACGATGATATCAGCGCGGTGAAAATCTCCGA
AGACGGGGGCAAAACCTGGCGTGATGTCGAGGTACCGGACAGCCTGGGCTGCGTCCATATGAACATCACCCCGCTGCGCA
ATGGCACCCTGGTTGCCCTGTTCCGTAGCCGCTGGGCGGATAACATTTATTACAGCCAGTCAACGGACAACGGCGAAAGC
TGGTCCGTGCCGGAGCCCACGGTATTACCCAACAACAACTCCTCTATCCAGGTGACAATGCTTGCCAGTGGCGAGCTGGC
GCTGGTGTTTAACTTCATGAGCGCCGCCGGGGCGCAGGAGCGTCGCACCTCGCTGTACGACGAAATTGACGATGGCGATG
GCCGTAAAGAGCCGGTTGTGACCCACGGTCGGGCCGCCTTCTGGGGTGCCCCGCGTGCGCCGATGACCGTCGCCATTTCG
CCGGACGGAGGCAAAAGCTGGCCGTGGCAACGGCATCTGGACGAGGGAGACGGCTACTGCATGACTAACAACTCCCTGGA
GAAACTGAATCGTGAGTTTTCCTATCCGAGCATTAAACAGAGCCCGGATGGCAGCCTGCATATCGCCTACACCTACTTTC
GTCAGGCCATAAAATACGTACGGGTGACGCCCGAGTGGGTCAAGGAGTCAGCATGA
>igc_K01186_T2D-113A_GL0032319_767155_unknown_Lipid_Metabolism
ATGAAGCGATTATTATTATTATTATCTTTTATCGGGAGTGTTTTTTTATCGGTCTATGCTGCTGATACGGTTTATGTTCG
TGAAACACAAATTCCTATCCTTATTGAGCGTCAGGATAATGTTCTCTATTATCTCCGGCTCGATGCCCGTGACAGTCATC
AGTTGGATGAAATAGTCCTGAACTTTGAGGATGGGACTAACTTAGTGGATATTCAAGCTGTGAAGTTGTATTATGGAGGT
ACTGAGAGCCGTAATATCATGAGTAAAAATCGTTTTGCGCCGATGGGTTATATGACTAATTTTACACCCGGTAAGACGAT
GGCTGCCCTACCTTCTTATTCTATATTAAAGTCGGAAGTTAAAAAGCCGGAGCAGAAAGTCGTGTTAGAAGGAAAACAGA
ACTTATATCCAGGTATCAATTATTTCTGGATCAGTTTGCAGATGAAGCCGACTACTCCTTTAACGGATAAGTTGAAGGTG
AAATTGACTTCTGTATCTTTGGATGGGGTATCTGCCCCTATTAATGTAGTTTCTGCGGATGATATAGAGCATCGTATGGG
TACAGGTGTACGTCATGCAGGGGATGATGGAGTTGCTGCCTATCGTATTCCGGGGTTAGTAACAACGAAGAAAGGGACGC
TACTGTCAGTGTACGATGTCCGTTATAATAACAGTGTGGATTTGCAGGAACATGTTGACATAGGCTTGAGCCGCAGTATA
GATGGTGGACAAAGCTGGGAAAAGATGAGAATTCCTTTGGCGTTTGGTGAAGACGGTGGGCTTCCGAGTGCACAAAATGG
AGTAGGAGATCCGGCAATATTGGTAAATGATAAAGATAATAGTATCTGGATTATCGCTTTATGGACACATGGAATGGGAA
ATCAACGTGCATTCTTCCATTCGGTAGAAGGTATGGATAAAGAGCATACGGGGCAACTGGTATTGGCTAAGAGTACGGAT
GATGGTAAAACATGGTCTGCCCCGATAAATATTACCAAACAGGTGAAACATCCTTCCTGGCGCCTTCTTTTCCAAGGTCC
CGGTCGCGGAATTACCATGCAAGATGGTACTTTGGTGTTTCCTATACAGTTTGTAGATTCGGCTGGAATGCCGCATGCCG
GTGTCATGTACAGCAAAGACAGTGGCAAGAACTGGAAAATACATAATCCTGCTCGTAGCAATACCACCGAAGCTCAGGTC
GTGGAAATAGAACCGGGGATACTGATGCTGAATATGCGTGATAATCGTGGGGGGAGTCGTGCTGTTTGTATCACTAAAGA
TTTGGGTGAAACTTGGATTGAACACCCGTCTTCACGCAGTGCATTGCGTGAACCGGTTTGTATGGCAAGCCTTATCAGCG
TGAAGGCAAAAGATAATTGCCTGAAGAGAGATATTTTGCTTTTCTCAAATCCGGATACCACCAAAGGACGGCACCATATT
ACTATCAAGGCGAGTCTGGATAATGGAGTGACGTGGTTGCCCGAACATCAGATAATGTTGGATGAAGATGAGAGTTGGGG
ATATTCCTGCTTAACGATGGTTGATGCTGAAACAGTAGGTATTTTATATGAGAGTAGTGTGGCACAAATGACTTTCCAAA
CTGTAAAATTGAAGGATCTTATTCGTTGA
>igc_K01186_T2D-114A_GL0092330_5251891_unknown_Lipid_Metabolism
TACAATGATTCAAATGAACTAACGGCTTATAAAGTTAGTGAGGGAAGTAGAAAATTCAACTATGCTGATAAAGGTGACCT
CTATGAGAATGGTAAACGTCTGGGAAATATTTATTTAAATAGTACAGAAACTGGTAACGATAGTGCACCATTGAAGGCTT
TTATTACTAATTATCTTTGGTTGTTTACTAGTGATGATGACGGCTTAACATGGTCGGAGCCAGTTGATATTACTCCACAG
GTAAAAGAAGAATGGATGAAATTTATTGGTCCAGGACCTGGAGTGGGAATTGAAATTAATGTAAAAGAAGATGGTGTTAA
TAAAAAACGCATAATGTTCCCTATTTATTATACTAATTCATCGTCATCTTCTGGAATTGGTAAACAGAGTAGTGCAAATA
TATATAGCGATGATGGTGGAGTAACGTGGCATCGTTCGGAGTCACCTAACGATGGTCGACTATATGGGAATAATCAACAT
GCTTCTTCTAAAACTGTGTCTAATGAAGTTAGCGATATTTCAGAAAGTCAAATTATTCAATTGAAT
>igc_K01186_T2D-118A_GL0072833_62639_Fusobacterium_Lipid_Metabolism
ATGAATGAAAAAATATTGGGAATATTAAGGAGAAATAATAAAAAAAGAGGTATGAATGTAACAATTGCAATGGTAATAGG
ATATCTTTTGACTGGAGGAATAGTATATTCACAAGAAAAAATTATAAGTAAAAAAGTAGTATATGATGAGGAAATAAAAT
GGTTATGGCCATTTGAGAAAGGAAGCAGTGGAAAAAGATTAGATGGAAATGCAGGAGGTGAAGTATCACCTCCAGAACCA
GAAATTATTCCACCTAAAAAAGATGAGATACCATGGTGGCATGATCCAGATGGAATAAATGAAGATGGAGTAGAACAGGA
TTCATTGGATATATATACAGGAATATTAAATAGAGAATGGAATAAAGAAAAACACAAATGGGAAGTTGTAGGCTTACAAG
ATGAAAATGGTGATGGAATAGCAGATATATATGATCCAGATGGAGATTTTGATGGTGATGGAATAGAAAATAGATATGAT
GAAAATTGGGCATCAAATATAAGAGAAAGTAATCCATTATTTGAAACAAGCAATGGGTTAGGTTATGTTGATTTAGGACA
GTTATTAAATATTTTAAGGAATAATGAAAATAAAGATGAAATAAAAAATACATTATATCATAAAAATAAAAGTAATTATG
AAGAAGGAATGAATAAATTAAATAATACATTAAAAATTTCTCAAATAGAAAAATATAATGAAACATACAACAAGGAAAAT
ATAGTAGATAATTCATATATAAATAAAACTAAATTTGAGGAAAAATTAAAAAAATTAGGAGAGCTTCATCTGAAGAACTA
TAATTCCTATACTACAACAGTAGATGGAGAAAATAGGTACATTTTATACAATGATAATGTTATTAAAACATCTCAAACTC
TAAATAGTTCAAAAGAAAAACTTATAATTGTAAATAAAGGTAAAATAGAAACAAATAACTATGTAGGTCAAACAATAGTG
AAAGGAAAAGATTTTGAAGCATATAACTATGGAGAAATAGATGTTAAAGCTGGAGATAATGAATCTACATATATGAATGG
GCAATTAGGAAGTGCTTTGCTAAAAAATAGATTATATAATTATGGAGATATTAAGGTAGATGGAGGAGAAAAAATAAATT
ATGAAGTTATAGGGCAAGGGATTAGAATATCAGAAGGAGATATCTCATTAGATAATAGAGTTATAAATTATGGATATATA
ACAAGTGTAGCTGGAGGAAATGCTCAAGTTATATCTGGACAGGGTATTTTAGGAAATCCTGGTATGTTAACTAATGGAGA
GATATATAATTATGGAGTAATAAATACAGAAAGCAAGGTAACACAAGGATATGGTTTTAGCAAAATGTATGGACAAAAGG
CAAATGGTGCAAAAAATACAAAAGTTCCAGATTTGAGATATAGTTTGTATAATTATGGAGATATCAAGCTCAGATACAGT
AACAGAAGTGATATAATTATAACGATGAGAGGACAAGATGTATCTGGTATGGAAGGTCATACTGCATCTAAGATATATAA
TTATGGGAATATTGATATAGAAAGGAGTAGTCCTGGCAATGACAGGACAAATTTAGAGGGACAAAGTGCAACTTTAGATA
ATAGAGGGACAAATTCAGATCAATATAAAGGATATGGAGAAATATATAACTATGGAAATATAAATATAGCCTCTACAGGA
AATACCGAATCAATTGGGCAAAGAAGTGAAATAAGAGTAGGAAATAACATAGAAAGGCATAATGTCTATAACTATGGATT
AATAAATATTGTTTCAAATGGAAGTATTCATGGTCAAGCAATACAAGGAATAGGAGAAAATAAAGTACCATCATTAGTAT
ACAATTATGGAATAATAAGTCTTAGTGGACAAAATACAAAAGGACAAACAGGAAAAGGAGAGAAAGCAGCAATACATAAC
TATGGACAGATAAGAGTAAAAGGGGAAACGTATGATACGGCAGGAATGGAAGTAAGAAATGGTGGAAAAGGGTTTAATTA
TGGAATAATAGAAGTAGATAACAAAGGGCTTGAATCTATAAATATGGGAACAGGAATGTGGGCTGATGGAAATAATTCAG
AGGCATTTAATTATGGAAGTATCGTAGTTACTGGATTAACAGGAGTTGTAGTAAATGGAATAGATACAGCATATATGAGA
GCTACTGGAGGTGGAAAAGTATATAATTATGGGTGGCTTGAATTGAAAGACTCCTTAGATACGTTAACAATTGGAGAAGG
AGTAAGTTCGTCTACTAGAGCTGGATATAGGTCAGTAGGAGATTTTGAACTTAAAGGCGAAATGAAGATAATGGCAGAAA
CAGGAAAGGGAAATGTTTATTCTAAAGAAAATTTCATTACAGCAGGAGGAAATGGGAAAGAGGGAAATATTTTAGGCCTT
GAAAATCTTACAGCTTCAGGAGTATATGAAATTTCTACAATTGAAAGAAAAGGGGATAATGGAGAAAATATAGTTGACCT
TGTTATGAACAAAACTAAAAATATAGAGGATTTAGAAAAAAATAGCAATACAGGAAGAATGGTAAAAGAGTTGAAGCTTG
ATAATGCTGTATATGGAAAAGATTCAGAGTTTGTAAAGAACAATAAAGAGTTTTCAGAAATGATATCAAGGAAAGTATCA
GAAGGGGAATCACTTGAAAATTTACTTGGGCTTGAATATGCAAACTTAAATGGACAGATAATTGAATCAGGAAAAGTATT
ATTAGAAAATCAGGAGAAAGTTGCAAGTACAGATAGAACTTATTTAAGTGGACAATTTAATAAAGAGAATAATTTTGATG
CAGTGATAATTAATCCTCAAAATGAAACTAAAATAGGAATATTTCATTTGAATTCAGATAAAGACCTTGGGTCACATGCA
TTAGGAACATATAAATATGATTTAGAAAGTACAACTATTATACTCCAGAATAACAAAAACTATATGGTAGGTATGAATTA
CTCAAAATTAGATTATAAAAATAGAAATAGTGATCTAAGAAAAACAAGTGTTTTTTTAGGACATAATTATATTAGACCAT
TAAATGATGGAATATCAGAATATAGAAATTATATAAATGGTATGCTGACATATAATACTATGGATAGGGATAAAAAAAGA
GATGATTTTAAATCATATAATATAAATATGACAAATGAATATGTGAGAAAATTAGATATAAAAGGACTCACATATTCAGA
ATTTACAGCCGGGCTCAAGACAACAGTATTTGGACATGAAAAAATAAAAGAACATGGAGCAGATTTGACTTTAGATAGAA
ATATAGAGGTAAAGAAAAAATTGGGAATATCAAATGAGATAAACTTAGGACTTTTTTTAAACAAAAGTTATGAAATAGGA
AAAAATAAAGAGAATAATAATTTTGGGATAAGTACATATTTAGGATATAGAAAAGAGTTAATGTCAGTGGCTAATTGGAG
AGATGAATTTACAATAGGAACAGGAAGTTATGCAAAATATAATAAACCAGTAAAAGAACATGATTTAGGAGTGGGATTAG
GAGTTGTATCAGCAAGATATGAGGTTAAAGAAGGGTTGACAGGAACTTTAAGCTTTTCAGCCGATACTTTAGGAGATACA
ATGGTAACATTTAAGATGGAATATAAGTTTTAG
>igc_K01186_T2D-122A_GL0006685_7744127_Faecalibacterium_unknown
CCGGTGGCAGTGGCGCTCTCGGAGGACGGCGGCCTGAGCTTCCCCATCATCCGCTGGATGGAACGCGGCGAGGGCTACAT
GGGCGACGAGAACAAGACCAATAACAAGCAGTACGAGTACCCCTATCTGATGCAGAGCCGGGACGGTATGCTGCATCTGG
CCTACGCCGCCCGCACCCGGCAGGGCATCAAGTACGTCCGTTTTTCGGAGCAGGACGTTCTGGGCGCAAAGCGGGAGACC
GTGGGCCTGTATAACCCCACCGCAGCCCAGAGCCGCTGA
>igc_K01186_T2D-122A_GL0048524_4711844_unknown_unknown
AAAGATAACATGCAGTTTACTTCAATCATTATGGTTCAAAAATCAACTGATGAGGGGAATAATTGGAGTGAACCAGAGGT
TTTGTTTCCAGAAGAAGGAACTTTCTCACGTCAAGCTATTCAAATTTTAAGCAATGGTCGCTGGATTTTTGCAACTTGGA
TTTGTGAAGACTCTCCAGAAGGTTTAACAAATGATCCGACAGAATTTCGAGTATCTGATGATGCTGGACAAAACTGGAGA
GTTGTTCGTATGCCAGAATCAGCAGGTCGTGTTCATGCCAACATAATCGAAGTAGAACCTGGTCATTTGGTCGCTTTTAT
GCGCAGCCGCTTTGCAGATAACATTTATATTTCTAAATCTCATGACTTTGGTGATACATGGACTGTCCCTGAAAAAACTG
TATTGCCAAATAACAATGCAAGTATATCAGCTATTAGACTCCATTCAGGTGAGATTGCGCTTGCCTACAATAACAACTCT
GTATCAAATCCTGAATTCGGTAAAGTAGCATGGCCAGGACTTCGTAATCCTGTTGCCGTTTCTGTTACAGAAGATTTTGG
GGAAACTTGGCCTATTGGACGTATTTTTGAACAAGCAGAGGGATTT
>igc_K01186_T2D-123A_GL0108266_2298962_Phascolarctobacterium_Metabolism
ATGCAAAAGGAATTGATTATGCGCTGTTTGCCGACGGCCTTCTGCCATGCTTCAACAGTATTGGCGTTGCCAGACGGCAG
CCTGCTTTGCTGTTGGTTCGGCGGTACGCATGAGGGAGAAAGCGATGTGGGTATCTACCTAAGCAGACGCACGGATGCAG
GCTGGAGTGAGCCGAAGTTGCTGGTGAACGGGGCGGCGGCGAACTGGAATCCGGTGCTTTTTGCGGGCGCGGACGGCAGC
TTGCTGCTGTTTTACAAGCAAGGGCAGCAAATTGCTGACTGGCAGACCTGGCTGCTGCAGTCGAAGGATAACGGAAAAAC
CTGGAGCGGACCGCAGGAGCTGGTGCCCGGTGATGTGAGCGGCGGGCGCGGACCTGTACGAAACAAGCCGCTGCGTCTGA
CAAGCGGACGTATTCTTGCCGGCGCTTCTACCGAACACGGCATCTGGAAGGCCTTTGCCGATATCAGTGATGATGATGGC
GCAAGCTGGCATAAATCCTCTGCAGTGCAGATTGAGGGATTGCAGTATCAGGCAGGCGAAAAGACTGCCGACAGTAATAT
TGCTGTCAGCCAGCAGTCCTTTTACGGACGCGGTGTAATCCAGCCGAGCCTGTGGCAGAGTGCGGACGGCAGCGTGCATA
TGCTGCTGCGCAGCAGCGAGGGCTTTGTCTATCGCAGCGATTCCGCAGATAATGGCGAAACCTGGTGCAGTGCCTACGCT
TTGAGTCTGCCAAACAATAACAGCGGTCTGGATTTGGTGCGGACTGCCGGCGGTGTACTCTATCTGGTGTGCAATCCGGT
GGCTGCCAACTGGGGTCAGCGTTCTCCCTTAAGCCTGTTCAAATCTACAGATGAGGGTGCGAGCTGGCAAAAGCTGCTTG
ACCTGGAAACAGAGCCTGCGGAATTTTCCTATCCAGCGATTATTGCCGACGGCGAGGGCCTTGTGCTTACCTATACCTAT
AAGCGTTGCAATATTGCTTGTGTAAGGCTGAGCGCGGATGAACTTGTTACCCTTTAA
>igc_K01186_T2D-126A_GL0020106_117111_unknown_Lipid_Metabolism
ATGAAGAATTTTTTCATTTGCATGCTGCTGACCTTATTAGGAAGCATCATGCCTTTTTTCTCGACCTATGCGGACGAGAA
AAGCCAGATTCTGTTTGAATCTCCCGGGATTGACGGACATCCTTATCGAATTCCGGCTATTACAACCTTGAAAAACGGAA
ACATTCTCTCGGTGGCCGATTTCAGATGGTGCGACAGTGACATTGGAAACGGACATGTAGATATTGTGGGACGAATCAGT
TCGGACAACGGAGCTACTTGGGGAGAACAGTTTAATATAGCTGTGGGCAGCGGAATCAAGGGAGCCCACGACTGCGGATA
TGGTGACGCTGCCATTGTGACCGATCGGGAGACCGGATGCGTGCTCATTATGTGCTGTACCGGAAATGTATTTTATCCGA
ATAGTCGTAGAGACAATCCGCTACGTAGTGCGCGCCTCTATAGTAATGACAACGGAGTGACATGGACTCAGCCGGAAGAT
ATTACGGATGACATGTATGCTTTGCTGCCCAATACCAAAGCGCTGTTTATCGGTTCTGGAAAAATTTGCCAGTCGCGTGT
TGTTAAGGTAGGAAAATATTATCGCCTTTATGCCGCCTTGTGTACTCTCAATAAGAATAATATTTTTAGTTCCCACAGCG
AGAACTATGTGATCTACTCCGATGATTTTGGCCATTCTTGGCATGTGTTAGGTTCTAACACCGAAAGCTGTGCGCCGAAT
GGCGACGAACCCAAATGCGAGGAGTTACCGGACGGAAGTGTCGTGCTCAGCAGCCGTAAAGATAAAGGGCGCTATTTCAA
CATTTTCAAATATTCGGATGTAAGAACAGCTCAGGGCAGTTGGACCGGAGTGGTCAGTTCGAACGATGTCAGTGGCGGAC
TTGCTTTCAACACAAATTCCACCAATGGAGAGATACAGTTGCTGCAGGTAGTACGCAATAATGACCAGACACAGCATTAC
ATGATGCTGCAGTCTGTTCCCTATGGAGCCATCAATTCGGGTGATGAGGCACGTAGCAATGTGTGCATCTTCTATAAGGT
ATTCGACGAAAACACTATGAATTCGGCTGATGAATTAGCTGTGGGATGGACCAGAGGTATGATTTTTGAAGATCCGAAAG
GTGCTTATTCCACAATGTGTATTCAGCCCGACTATAAATTGGGATTTTTGTACGAAACCAGTCCGGGAGAGTTTTCTTTG
GTATATCGTTCCATCGCCATCGAAGAACTGACAGGAGAAGAGTATTGTATGTATAATCCGGACATACATGGCGACTGGAT
TCTGGATCATGCAGAATTTGAAGCAGCGAAGAAAAGAGCCGAAGAGGTGTTGGAAGAATATGCCGACAGACATGCTTCGA
AACCGGCATTGGGGCAATATTCTTCATCGCTTTACAATAATTTGCAGGATCTTTATGTTCATGCAACGATCAAGAACTAT
AAGAAACTGGACGAAGCGATCGCTCTGCTGAAAGGTTCCTGCAACTGGCCGGTTTTTGTTATTAACAGCCTCGATCCAGA
TAAAGGCATTGGAAAAAGTCTGTCTGATAACGGAAGTAACGGTCTGAATATTTCAGGTACCGATAATAACAATACTTGGA
TGCAGTGGGTGTTCGAAGGGTTGTCCTCAGAAAGCATGACTCCGGGAACATATACTGTGACCAATGTAGCTACAGGAGGA
TTGTTCTGGGGAGCTGGAAAGGTTGGTATAGAAAACACACAACCGGCTGAGAACGGACAATTCGTTATCCGCACCAATGG
AACGGATAATCCGGTATATCATAAGATAGACAGATTCCAAATAGGAGATTGGGTGATCTCAGAAAATGAAAAAATCACCA
CCTCCGATAATTATGCTCCCACCTCCGGTGCTGCCTGGAGTTTTACCTATATCGGAGAAAGCTATAATCTGGGGCGTACG
GATGCTGTTGCAAACTTTCAGGATGCTTTAAGCAGAGCTACAGTATATGAGGGTAAGTTAGGCACAACCACAGGTACCTT
TAACGATCCCGATCATGTGTTGGAGCAAGCTTTGAAAGAAGCTCATGCGAAAGATATCGATCAGTTTGAAACCTACGAAT
TGGTTCTGCTGACATATCGCCTGAATGATGGTTTGAACGCTCTTTTCCTGAATATGCCGGAAGCAGGAAAATTCTACCGT
TTCCGCAGCAAGAACACCAAGAAATATATTGCCTGCAACAATACTCCGGGAGAACGTCTGAAGATGGTGGATCAGGCCAA
TGATGCCTCTACCGTGTTCTTCCTTTCGGCCGACGGTCATCTCACAGAAAGCAATCTGCGCCAACTCTATAGCAGTTGGA
CTGCCGAGGAATATGGTACTTGTAGTCAATATACCTTTATCGAGGCCTCCGAACAGGGATGTTATATCATACAACCGGAT
GCTTTGAGCTATCTTTATGACAATAGTGATGCAAATGGAACTTTGGACAATTGGGATGAACTGAGTACAAGCAATGGCTA
CTGTATCTGGGAAATCATTGAAGTGACTGATCCGGAGATGCAACCCAAGTTAACTAAAACGATGACGGCAGAATATGGAA
CCATCGCCGCACCTGTTACCCTGAATATTCCGGAAGGCATCAAGGCTTATACTGTTACCGTGGATGAAAGTCAGGAAGAA
GCTATTCTGGAAGAATTGACCGAAGGGATTATTCCGGCCGAAACCGGGGTTGTTCTCAGAAGAACAAATCAGGAAAGCGT
ATTTGATTTTACGTTGGCAGCGGAAGGATATTTTTATGGTACTAACAATCTGGAGCCGGTATATCACTCAAAAGAAATAG
GCAAGGATGTCAATGCCTATATATTGGCTAATGTAAACCATGTGATTGGATTCTATCGGTTAGACCCGGATAATCGTACG
CTTTCTGATTTCAAGGCATATCTGGTTTTGCCGGCCTCATTGAATTATATTCAGTCATTTGCCATAGATGCAGAAACAAC
GGGAGTTGATGACATTTCGCTGCCTGCTGAGAATACAAGTCGTCCAGATCGGGAAAAGGTGTATTATGATCTGCAGGGGC
GCCGGGTGGCCAAACCGACCAGAGGAATATATATCACAAACGATGGTAAGAAAGTATTTTTCAAATAA
>igc_K01186_T2D-132A_GL0020560_203438_unknown_Lipid_Metabolism
ATGAAAAACCAAATCAAAATGGAAAAATCAAAATGGTTGCTCCTGGCGTTCCTGTTCTTCTGCATGGGAAACTTGTGTGC
GCAGGACTGGCAGGCACGCAAACAGGTGCTTTTTGGTACCTCAAACGGCAGCGTGCCTTATCGTATTCCCGCCATCGCCA
CAACGCATGACGGACATGTTGTTGCCATCTCCGATTACCGGCCAGACGGAAAGGATGTAGGAGATGCAATGTTGTTTGAT
AGTCCAGAAGTAGATTTACATTTGCGTAGGAGTATAGCAATAAGCGGCGATGGAAAATTTGAATGGGGAACTGAGAAAAA
GATTGCAGATGGTACAGGAAATTTTTTGGGCGGCTTTACTACGGCTTTTGGAGATGCAGCTCTTGTTGCAGATCGTGAAT
CAGAAGAAATGCTTGTGATGTGTGTGGCCGGTGATGTTTTCTTTGTATTAGCGACTGATGGAAGGAATAATTATGTCGCT
CAATTGAGGAGTAGTAATGGAGGTGAAACATGGAATAAACCAGAAAATGTGAGTTCTTGGTTTGTCGGTAGGGATAATGT
TTTTGGAGAAACGGTAGCGGCTGCTTTTTTTGGTGCTGGCCGTTTGGTGCAGTCTTCGAAAATCAAACGCGAAAAATATT
ATCGTGTTTATGGTGCCATGTTGGTAAAAATGTGGAACGGTAACCAACGCAATTACGTGGTCTATTCTGATGATTTTGGT
GAAACCTGGAAAATGTTGGGCGATGGACCGGCCTGTACGGTGGACGCCAACGAACCCAAGGTGGAAGAACTGCCCAATGG
CGATGTGGTGCTAAGTTCGCGAATGTCCTCGGGAGGTGGCAGAAACTTTAATGTGTTTCACTATGATGATTATACAATAG
GAGATGCGGGCCATTGGGAAACAGCTGTGCAGAGTACGGAGGTGTCTGATGGCTTGCACTTTGGCGCTAATAGTACGAAT
GGTGAAATCATGCTTTACGAAGGAGCCAAAAATGCGGATGGCGATCCGATCACCTTGCTGTTCCAATCGGTGCCGACAGG
AAGTGGGCGTTCGAATGTTTCCATCTATTATAAGGAAATAGAAAACAGAACCTATACACCGACCGAGATGGCGCAAGGCT
GGAAATTAGGTCTTGAAGTAGACAATGGGAACTCAGCTTATTCTACAATGACTATTTTGCCTGATACTCGCGTTGGCTTT
TTTTACGAAGGAAGTGGATATAAAAATGATGAAGGTTACTTAATGACTTTCCTTCCCTTGAATATTTCCGAGATAACCGG
TGGGCTCTATTGGGGGCCGGAGGAAGAAATCGGAGGCGGGGAAGAAGTGGATGAAGCACTGCTGGAGCAGGCCAGGAAAC
TGGTGGCGCATCGCGGTGTAGGTTATCCTGCGTATGATGCCGAGTGCCGTATAAATCTGGAAGAGCAGATTGGGCATCCC
ACCAATAACGTTGCTCTGGAGGCGGCCATCACCTCGTTTATCAATGAAACGGAAGAACTCGAATGGCCTGTGACCGGGGG
CTGTTACCGCTTTGTCAACGTGATGAAGAACGGCGAGAGACGTTATTTCCAACTGACTTCGTCGGGACTGCAGCTGACAA
CGGAGGAAACAGAGGCTACCGCTTATGTATGTACCCGTTTGAGCGACGTGAAGTTCAACTTCCAGGCTTTGGATGATTCT
TATCTGATTTGGAAGGGCGCAAGTAAGAAAGAATGGAATGATTTTCAACTCAAACCGCAGGGCTACAACGACAACAAGGG
TTATCTGACTACGTATAACAGTACCTATTGTGATTTGACGCTTTCCAAGCTCGTGTCGGGCGGTAATGTTACAGGTGAGA
ATGCCGATTTGTTGGGCATGATTGCCGTGCAGGGCTGGCGCTATTCCCGTAACCAGGCAGCCTATTTCGTGTTGAAGGAA
CTGAGCGACGATAGTGGTTTTGATTCTGGAGAATCGCCTTTCTATAATGATACCCATTCCTCAGCCTTCTTTCTGGAAGA
AGTAGGAAGCGAAGTGACGGCGAAGCCTGCGGAAATCGACGGTAAGGAGTGGCAGTTGGCTACGTTCAGCGCGCCCTATG
CGACAGTGGTACCTCAGGGCGTGACAGCATATATCGCTGCGGCAGCAGCTGGCGGAAAGGTATGGCTGCGGCCGGCTGTG
CGTGAGGGACAGGTGATTCCCGACCATGCCGGAGTGATACTGATTGCAGAGAAGGAGGCTTCTTTCGAGATGGAACCGGC
TGCTGACGGCGCAACGGCTGTGGAACTGGAGGGCAATCTGCTGGGCCATTCGGCCGACGGACCGAAGGTGATGCTGGCCG
AGGAACATCCCTATATCCTGACGAATGGCAGCAACGGTTTCGGCTTTTATCGGGCTACTCCGGGTTCTGTGCTGCCGGCG
CGAAAGGCTTATTTGCGCGGGGCGGAATTGCAGGACTGCATGACGATGACGTTTGATGAGCCTACCGGCATTTCAGAGGT
GCAGCCGGAACATGCGGATGGCGGTCCCGTCTACGACTTGAGCGGACGTCGGGTATCTGAACCTCTTCGTCCCGGCATCT
ATATCCGCAACGGCAGGAAGTTTATCGTGAAATAG
>igc_K01186_T2D-132A_GL0045607_1315881_unknown_Lipid_Metabolism
ATGAAAATCAAGACTTGTGCATTAGCGCTTTCGGCGCTTCTTTTGACTTCCCTGCCTGTTGTGGCGCAAAGTTCCGGTCC
GTTTCCGGTCGAAGGCCGCCAGACGCTCTACAAGACACCGGGTGCGCAGGGGGCTCCCTATCGTATTCCTGCCATAGTGA
CTGCGCCCAACGGCGATATCTTTGCGCTGTCCGATTTCCGGCCCTGCGGTGCCGACATCGGCTATGGCGAGGTGGACATC
ATGTGCCGCATCTCGAAGGACAACGGCGCGACCTGGGGCGAGGAGTTCTGCATCGCCGACGGTACGGGCGATGACCGGAG
CGACGTGTGGCGGGTCGGATTCGGCGACGCCGCGGTGGTGGCCGATGCCGAGCGCAACGAACTGCTGGTGATGATGGTCT
GCGGAAAGACCGTATGCTGGAACGGCAACTACCTGCCGGGCGACCCGAAGAGCAACCCGAACCGGGTGGCGCGCGTACGG
GCCAAATGGAACCGCAAGACAGGCGAATGGGAGTGGACGAAACCGGAGGAAGTGACCGAGTCGGTGTATTCCATCTTCGT
TGACGAAAGCGGAAAGCCCACCGTTCAGTCCCTTTTTATCGGCTCCGGCCGCATTTTCCAGAGCCGAAAGGTGAAAGTGG
ACGACTATTATCGCCTTTATTGTTCGGTGTGGACGAAAAACGGCGGCAACCGCGTCATTTATTCCGACGACTTCGGTGAA
AGTTGGAAGGTGCTCGGCGCACTGACCGACCGGCCGGCACCCAATGGTGACGAACCGAAATGTGAGGAACTGCCCGACGG
CAGCGTCATCCTCAGCAGCCGTTCCGGATTTGACGGCAGGGTGTTCAACATCTTCACCTTCACGGATATCAAAAAGGGAA
CGGGGACCTGGGGCAAGCAGGCCGTGTCGAATGAGAAGAACCGCGGCGTGGTGAGCCAGAAGAACGCGACCAACGGAGAG
ATTATGCTCGTGGAGGCGCTACGCAAGAGCGACGGAGAGCGCGTGTGCCTGGCCCTGCAGTCGGTGCCCTTCGGCCCCGG
GCGCAGCCATGTGGGCGTTTATTACAAGGAAATGACGCCGGACCTCTATGCCGACACGGAGGCGCTGGCAGCCGACTGGA
CGCGCGGCCTGCAGATTTCCGACCGTGGTTCGGCCTATTCCACCATGACCTGGCAGAAGGACCGCCGCTTCGGATTCTTC
TATGAAGAGGAGCCGGGCGGTTATCAGATGGTTTATCTGCCGCTCACCATAGAGCAGCTGACCGACGGCAATTACCTCAC
ACCGCCCGTCAAGCGGCGCTGGTGGAAGCGCAGCCGCTGA
>igc_K01186_T2D-135A_GL0030150_740575_Bacteroides_Lipid_Metabolism
ATGAAATATTTAAATAATACCATGAAAAAGAATCTATTTTTATCAATCATCTTTTCTTTCTGGGTGATTTTGCAGGCTTT
TGCATCGGATACTGTATTTGTGCGTGAAACTCAGATTCCTGTTTTGATTGAACGACAAGACAATGTGTTGTTTATGCTGC
GTTTGAACGCAAAAGAGAGCCGTACTTTGGACGAAGTTGTTTTGAATTTTGGCAAAGATGTTAATATGTCAGATATACAG
TCCGTTAAGTTATATTATAGTGGTACGGAAGCCAGACAGAACTACGATAAGAATTTCTTTGCTCCTGTATCCTATGTTTC
CAGTCATACACCGGGAAAGACATTGGCGGCGAATCCTTCCTATTCGATTAATAAGGCGCAAGTGAATAACCCGAAGCAGA
AAGTTGCGTTGAAAGCTAATCAGAAACTTTTTCCCGGAATCAACTATTTCTGGATTAGTTTGCAGATGAAGCCGGATGCA
TCTTTGTTGGATAAGGTTTCGGCTAAGATTGCTGCGATTAAGGTTGATAATAAAGAAGCCCTTATGCACGCAGTTTCACC
GGAGAATATAGTTCATAGGGTAGGGGTAGGCGTACGTCATGCCGGTGACGACGGTTCGGCTGCCTTCCGTATTCCGGGAT
TGGTGACTACCAATAAGGGAACATTACTCGGGGTATATGATGTACGTTATAATAACAGTGCCGATTTGCAGGAACATGTA
GACATAGGTTTGAGTCGCAGTGTAGACGGTGGCAAAACCTGGGAGAAGATGCGCTTGCCTTTGGCTTTCGGTGAAACGGG
TGATTTGCCTACTGCGCAGAACGGTGTCGGCGACCCTTCAATCCTAGTGGATACCAAGACCAACACAGTATGGGTAGTGG
CAGCGTGGACGCACGGAATGGGTAACCAACGCGCCTGGTGGAGCTCATATCCGGGAATGGATATGAATCATACAGCCCAA
TTGGTACTGTCGAAGAGTACGGACGACGGTAAGACATGGTCTAAACCCATCAATATCACAGAGCAGGTGAAAGACCCTTC
ATGGTATTTCCTTCTGCAAGGTCCGGGACGGGGCATCACCATGCAGGATGGTACATTGGTATTCCCGATTCAGTTTATCG
ACTCTACCCGTGTCCCGAATGCGGGAATCATGTATAGCAAAGACCGTGGTGAGACATGGAAAATCCATAACTACGCACGT
ACCAATACAACAGAAGCCCAAGTGGCGGAAGTAGAACCGGGCGTGTTGATGCTGAACATGAGAGACAACCGTGGCGGTAG
CCGTGCTATCTCTACTACAAAGGATTTAGGCAAGACATGGACAGAACATCCCTCTTCCCGCAAGGCTTTGCAAGAGCCGA
TTTGTATGGCGAGCTTGATTAGTGTGAAAGCGAAAGACAGTGCATTAAACAAAGATATCCTTTTGTTCTCCAACCCGAAT
ACAGTTAAAGGCCGCCATCATATCACCATCAAAGCAAGTCTGGACGGAGGTATCACATGGTTGCCCGAACATCAGGTGAT
GCTGGACGAGGGTGAAGGATGGGGATATTCTTGCCTGACAATGATTGATAAGGAGACAATTGGTATATTATATGAAAGTA
GTGTAGCCCACATGACTTTCCAGGCTATCCGGTTAAGGGATATAATAAAATAG
>igc_K01186_T2D-135A_GL0039908_1949034_Bacteroides_Lipid_Metabolism
ATGAAGAATTTAAACTTAATATTTGCATGGGCGTGCCTGTTGTTTGTAACGACAGCATGCAATGATGTGGAGCCGAGCAT
ATCTTCTTTACCGGTTCCCACAAGCAAGCCATATTCTATCAATAGGGAAGGATATGCTTATTTCAGAATTCCTACTATGG
TGATTACTAATAGTGGCACGATATTGGCATTTGCCGAGGGACGTCGTAATGGTCCTGAAGATGAAGGGGATATCGACATC
GTATTAAAACGTTCCACAGATAAAGGGAAGACCTGGGGACCATTGATAACGGTCAAAGATGATGGCGAAAACCGTTGCCG
CAACCAGGTGCCTGTTTATTTGCCGGATATCAACCGTGTCATTTTATTGTCTTGCTGGAATCCGGGAGCAACAGGGACTA
ATTCCATATTTATGACTTATTCGGATGATGAGGGATTGACATGGGCAAAAGAAAAAGACATAACCGCTTCCGTTACCCCT
GACAAATACAGATGGTATGCTACAGGACCTTGCCATGGAATAGTAAAACAGTATGAACCTCATAAGGGAAGAATCGTGGT
TCCGTGTAATCACAATACCACTACTTCCGGTGCGGGGCGTTCTCATGTGATATATTCGGATGATAAAGGGGAAACCTGGC
ATTTGGGTGGTATCATGGACGTGGACTATACGAATGAAAGTACCGTAACCGAACTAAGTAACGGTGATTTAATGCTGAAT
ATGCGTAAGCAGTCCAATACAGAGAAATATAGAATGGTTTCCACTAGTACGGATGGTGGACTGACATGGAGTCCGTGTAA
GTACACTACATTGAAAGAGCCGATATGTCAGGGTTCCATACTCTTTTACGGTTTGGGAGATGATGGTAAAGGAATTATTT
TGTTCTCGAATCCGGATAGCCAGACCAATCGTAATAATAATACGTTGAAGATGAGCGAAGACGATGGCGTAACCTGGAAG
AAGCAATATTCCTATACAGGCAGTGATTATGGAGGATATTCTGATATTGCCCGTTATCCTGACGGTACGATTGGAGTATT
ATATGAATATGGATTCAAGAATATAGGCGGCATTGCTTTTCAGAATGTTGAGTTGTCACAGTTTCAATAA
>igc_K01186_T2D-135A_GL0048679_1170748_Bacteroides_Lipid_Metabolism
GTATTTATCCATGAAACACAAATCCCGATTTTGATAGAGCGGCAAGACAATGTTCTGTTCTATCTTCGGTTGGATGCAAA
GGAAAGCAAGAAGCTCGATGAAATCATTTTAGATTTTAGTAAGAGTACGAATCTGTCTGATATTCGGGCAATCAAACTCT
ATTATGGAGGCACAGAGGCGTTGCAGGACAAAGACAAAAACCGCTTTGCTCCAGTAGAGTACATATCCAGCTACCGTCCG
GGTGGGACATTGGCGGCTAATCCTTCCTATTCGATCAAATGTGCGGAGGTGGGATCTTCAGAAAAAGTAGTATTAAAAGG
TAATTACAATTTATTTCCGGGCGTAAACTTTTTTTGGATCAGTTTGCAGATGAAGAAAGATGCCTCCTTGCAGACTAAGG
TACTCTCTGATTTGCGTACCGTTAAGGTAGATGGAAAAGAGCTATGTTGTAAATCTGTTTCTCCAAAGAATATCGTTCAC
CGGATGGCAGTCGGAGTTCGTCATGCCGGTGATGACGGTTCTGCTTCCTTCCGTATTCCCGGGTTGGCGACTACCAATAA
AGGAACCTTGCTGGGCGTGTATGACGTTCGATACAACAATAGTGCCGATTTGCAGGAATATGTCGACGTGGGGTTGAGCC
GTAGCACCGATGGAGGAAAGAGTTGGGAGAAGATGCGTCTTCCGCTTTCATTTGGCGAGTATGCTGGTTTGCCTAAAGCA
CAGAATGGGGTAGGGGATCCCTCTATTTTAGTAGATACAAAAACGAATACCGTCTGGGTGGTTGCCGCATGGACGCATGG
CATGGGCAATCAGCGCGCCTGGTGGAGTTCCCATCCGGGAATGGACCTGAATCATACGGCACAGCTGGTATTGGCAAAAA
GCACAGATGATGGTAAAACCTGGTCGAAGCCTATCAATATAACAGAACAACTGAAAGATCCATCCTGGTACTTCCTCCTT
CAAGGACCCGGACGTGGAATAACGATGAGCGACGGCACATTGGTATTTCCAACGCAATTTATAGACTCTACCCGTGTTCC
GAATGCAGGAATCATGTATAGCAAAGACCGGGGGAAAACATGGAAAATGCACAATATGGCACGAACTAACACAACGGAAG
CGCAAGTGGCGGAAATAGAACCGGGAGTGCTGATGCTGAATATGCGTGACAATAGAGGAGGAAGCCGTGCTGTTTCCATA
ACGAAAGATTTGGGAGAAACATGGACAGAACATCCCTCTTCACGCAAGGCACTTCAAGAGTCGATATGCATGGCTAGCCT
AATTCATGTAGATGCCAAAGACAACACATTAAATAAAGATATCCTGCTGTTCTCGAACCCGAATACGACCAAAGGACGTA
ATCATATAACAATAAAAGCA
>igc_K01186_T2D-135A_GL0069209_50803_unknown_Metabolism
ATGAATAAAAGAATATTTATATTATCTATATTTTCTCTCCTGTTCTTTGCGGGTTCGCTACATGCAGCCATAAGCATAGC
CGACTTGCGGACAGAGCAGTTGAAGAATCCATTAGGTATTGACACGCGCCAACCCCGACTAGGTTGGCGCATCGAATCCA
ACGAACAGAATGTGATACAAACAGCGTATCACATTCTTGTTGCATCTTCTCCCAAGCTATTGGCACAGGGAAAAGGTGAT
TGTTGGGATTCGGGAAAAATAGAGTCCGACGCATCCCAATGGGTCACTTACCAGGGAAAGTCATTAAAACGCAATGCCCC
CTACTACTGGAAAGTGAAAGTATATACCAACAAAGGTGAAGCAGACTGGAGCACTCCGGCTTTTTGGACTATGGGATTAC
TCAACGAAGCAGACTGGCAAGGTCAGTGGATTGGATTGGACCGTGCCGCTCCGGGTGATAGTGAAACCCAATGGAGCCGT
CTGGCAGCCCGTTACCTTCGCAAAGAATTTGTTTTGAACAAAGAAGTGAAACGCGCAACGATACACATTGCCGGAATGGG
ACTTTATGAATTGTTTATCAACGGACAGCGTATCGGAGAACAGGTATTGGCACCCGCTCCTACCGACTACCGGAAAACAC
TTCTGTATAATACCTACGACGTCACTTCACAACTTCAGAAAGAGAATGCAATAGGCGTTACCCTAGGTAACGGCCGCTTC
TATACCATGCGTCAGAATTATAAACCGTACAAGATACCGACATTCGGCTATCCCAAGCTTCGGCTAAACCTGATTGTGGA
ATATACGGACGGCAGCAAAGAAACAATTTCCACTAATACTTCGTGGAAACTGACTACCGAAGGTCCCATCCGCAGCAACA
ACGAATATGACGGTGAAGAATATGACGCCCGCAAGGAACTGGGAAACTGGACGCAAAACGGATACGATGACAAGAACTGG
ATGCCTGCCCAGCGCGTCAGTATTCCTTCGGGAACATTGCGTGCCCAGATGATGCCGGGGATGAAAGTCATGGATACCTT
AAAACCCGCTTCTATCAAAAAGCTCGGCGATAAATACATTCTGGATTTTGGTCAGAATATGGCAGGTTGGGTACGTTTCC
GCATTAAGGGACAGGCGGGTGACAGCATCCGTCTCCGCTTCGCGGAAACTTTGCAAGCTAATGGTGAACTATTTACCAGG
AATTTGCGTGATGCCCGTTCCACAGACGTATATATTACAAGCGGACACGAAACAAAAGATGCCACTTGGGCACCCCGTTT
TATTTATCATGGCTTCCGTTATGTAGAAGTTGGCGGTTATCCGGACGCGAAAGCTGAGGATTTTGTAGCCGAAGTAGTGG
AAGATGAAATGGAACATACAGGTTCTTTCAATTGTTCCGACGAGACTTTGAACAAGATTGTCCGTAATGCGTTTTGGGGT
ATCCGGAGCAATTATAAAGGCATGCCAATAGATTGCCCCCAACGCAATGAGCGCCAGCCTTGGCTAGGTGACCGCACCAT
GGGATGCTGGGGAGAAAGTATGCTGTTCAATAATCATGCCATGTACACCAAATGGGCGCGTGACATCTGCGAAGCACAAC
GTGAGGATGGTTGTATCCCCGACGTAGCCCCTGCCTATTGGAACTATTACTCGGATAATGTGACCTGGCCTGCTGCACTG
CCTATGGCTTGCGATATGCTTTTCACCAATTTCGGAGACAAACGCCCGATAGAAGAGAATTACCCGGCTATCAAGAAATG
GGTGTCCCATATCCGTGAATACTACATGACAGAGGATTACATTATCATCAAAGACAAATATGGTGACTGGTGTGTTCCGC
CCGAATCGTTAGAACTCATCCACAGCAAAGACCCTTCCCGCAAAACGGACGGTTCACTAATCGCCACCGCTTATTATCTG
AAAGTGATACAACTGATGCATCGTTTTGCAAGCTTACAAGGACTAAAGGATGATGCAGAAGAATGGGAAGACTTGGAACA
TCGCATGAAAGATGCGTTCAATGCCCGTTTCCTACATATAAAAGAGGGAACTTCCCCTGTACCGGGACATGCGTTATACC
CGGACAGCATCTACTATGGCAATAATACGGTTACCGCCAATATCCTGCCGCTTGCTTTCGGACTGGTTCCTAAGAACTAT
ATCAAAGAGGTTGCTAAAAATGCCGTAACTTCCATTATTACAACCAATAAAGGACATATCAGTACCGGAGTAATCGGCGT
ACAATGGCTGTTGCGTGAATTAAGCCGTCGCGGTCATGCTGATGTGGCTTACCTGCTTGCCACCAACAAGACCTATCCTT
CCTGGGGATATATGGTCGAAAAGGGAGCTACTACCATTTGGGAATTATGGAACGGTGACACGGCAAATCCCGAAATGAAC
AGTGGAAACCACGTGATGCTTTTAGGCGACTTATTGCCTTGGTGCTTTAATAATCTAGCAGGTATCCGTGCCGACCGTTG
GAAATCCGGTTATAAGCATATTGTCTTCCAGCCGGCTTTTGAAATTCAGGAGTTAAGCAATGTAGACGCATCCTATATGA
GCATTTACGGAAAGATAACCAGCCGGTGGAGCAAAACACCCACACATCTCGAATGGGACATTGAACTTCCCGCCAATACA
ACGGGCGAAGTACATCTACCGGATGGACGAAAAGAGAAAATAGGTTCGGGAAAGTATCATTTCAGTGTAGATATACCTAC
TAAAAATACCGCTATCTTAAGCGACGAGTTTCTATACGAAAAGGCACCCTTTCCCGAATGCCATGGAGCTACCATTATCG
AGATGAAGAACGGCGACCTTGTAGCCTCTTTCTTTGGCGGGACAAAAGAACGTAATCCCGACTGTTGTATCTGGGTATGC
CGCAAGCCGAAAGGCGCAAAAGAGTGGACTGCTCCCCAACTTGCCGCCAACGGAGTATTTTCACTCAAAGACCCACAAGC
AGCTTTAGCAGGAATTGATTCTACCTGTACACCTGTAAAAGACACAAAAGGAAAACTTATCGCCCGCCGGAAAGCTTGTT
GGAATCCGGTACTTTTTCAAGTCCCCGGTGGTGATTTGATTCTGTTCTACAAGATAGGTCTGAAAGTAAGTGACTGGACA
GGATGGCTGGTTCGTTCGCGTGACGGTGGAAAGACATGGAGCAAACGCGAACCTCTCCCGAAAGGTTTCTTGGGACCTAT
CAAGAATAAGCCGGAATATGTCAATGGTCGTATTATCTGCCCCTCCAGTACGGAAGGCAGTAAGGGCTGGCGCGTCCACT
TCGAGATTTCCGATGACAAAGGAAAGACCTGGAAAATGGTAGAGCCATTGGATGCCGAATTATCCGTACCTACCCAAAAC
CGTAAAAAGGGAGGAATGAACGTAGATGACCAGGAAGGTGGAGAAGCCATCAAAGGAGAAGGCGCAAAACCTATTTATGC
TATACAACCCAGTATTCTGAAGCATAAGGACGGAAGACTGCAAGTGCTTTGCCGTACACGTAATGCACAAATTTCGACTG
CTTGGAGTAATGACAATGGCGATACGTGGAGTAAAGTAACACTGTTGGATGTCCCGAACAACAATTCCGGTACGGATGCG
GTGACAATGAAAGACGGCAGACATGTGCTTATCTATAACAACTTCTCTACACTGCCCGGAACTCCGAAAGGCCCCCGTAC
TCCGCTCTGCATAGCCATATCGGAAGATGGAACCAACTGGAAGCCTGTTCTTACATTAGAAGATAGCCCAATCAGCCAAT
ATTCTTACCCTAGCATTATTCAGGGAAAAGACGGCAAACTGCATGCCATTTACACTTGGCGTCGCCAACGAATCAAATAT
GCGGAAATAGATCCGGCAAAGTTTTAA
>igc_K01186_T2D-135A_GL0102917_753455_Bacteroides_Lipid_Metabolism
ATGAGAAACCCTAACTTATTACTGCTAATTATTGTTTTTATATTAGCACCCTTCAAGTTGAGTGCGGCGGCAGATACGGT
TGCTGTTCGCGAAACCCGAATTCCTGTGTTGATTGAAAGACAGGATAATGAGTTGTTTCATTTGCGTATAGAGGCTGCTC
AGAGTCAGATGCTGAATGAAGTGAAACTGAATTTCGGTAAAGACGTGAATCTGAATGAGATTGAGGCTGTGAAACTTTAT
TATGGCGGAACCGAAAGTGCGGAAAAGAGGGGAAAGACTTATTTCGCTCCGGTAGATTATATACCTAATAATATTCCGGG
AAAAACATTGGTTGCCAATACTTCTTATTCCGTTTTGAAGTCGGAAGTGAAGGCTCCGAAGCGTGAGGTTATATTAAAAG
CTGACCAAAAGCTGTTTCCGGGAGTGAATTATTTCTGGATCAGCCTGCAGATGAAGCCTACAGCTTCCGTTCTGTCCAAA
GTGTCGGCGGAAGTGGCGGAAGCCAAGGTTGACGGACAGGTTGCTCCATTGAAGATGGTCCGCAAGGCGGATACTCATTA
CATGGGAGTCGGTGTGCGTCATGCCGGTGATGACGGGGCGGCTGCCTATCGTATTCCCGGATTGGTGACTTCAAATAAAG
GAACCTTGTTAGGAGTATATGATGTGCGCTATAATAATAGTGCGGATTTACAGGAGTATGTGGAAATAGGTTTGAGCCGG
AGCACGGATGGCGGACAGACTTGGGAGAAAATGCGCATTCCGATGGCATTTGGAGAATATGACGGTCTGCCCAAGGCACA
GAACGGAGTAGGTGACCCTGCCATTCTGGTTGATAAGAAGACCGGAACGATCTGGATTGTCGCTGCCTGGACACATGGCA
TGGGTAACGGCCGTGCATGGTGGAATTCCCAGACCGGTATGGATCGTAACCATACTGCACAATTAATGATGGTAAAGAGT
GATGATGATGGTAAAACCTGGTCTGAACCTATGAATGTGACGGAACAGGTGAAAGATCCGTCCTGGTATTTCTTGCTGCA
AGGTCCCGGTAGAGGCATCTCTATGGAAGACGGAACATTGGTATTTGCCAGCCAGTATATTGGCAGTGACCGTATTCCTA
ATGCAGGTATTATTTATAGTAAGGATCATGGAAAGACATGGAAGATCAGTACATTGGCACGCACTAATACGACAGAGTCT
CAGGTAGCGGAAGTGGAGCCGGGTGTGCTGATGCTGAACATGCGTGATAACCGCGGCGGCAGCCGTGCTGTATCTACCAC
TACAGATATGGGTAAAACTTGGAAAGAACATGTATCTTCACGTACGGCATTACAGGAACCGGTTTGTATGGCAAGCTTGA
TCAGTGTTAAGGCTGAAGATAATGTATTAGGCAAGGATATTCTTTTATTCTCTAATCCGAATGATACCAAGAACCGTCAT
AGCATTACCATCAAGGCAAGTTTGGACGGGGGAGTTACCTGGTTGCCCGAAAACCAGCTGCTGCTGGATGCCGGCTGGGG
TTGGGGATATAGCTGTCTGACTATGATTGACAAGGAAACTGTAGGTATCCTGTACGAAAGTAGCGTAGCTCACATGACTT
TCCAGGCGGTAAAACTGAAAGACATTATTAAGACCAAATAA
>igc_K01186_T2D-135A_GL0109189_2033364_unknown_Metabolism
ATGTCATTGGGCCTATTGTTTTTAATAGGGTGTGAGGAAGATAAAGAGGTAGAAGAGTTTTTGCCTAATGCCTTAAAGTC
TACATCTCTTTTTTTAGAGGCCTCAACTGTAACTCCACGTTGCAGTGAAGGCGATTTTGTATTATTGAAAGATAATCGTA
TACTTACAATTTATACCCGTTTTATTAATGGTAAAGGCGATCATAGTAATGCCGTATTATCTGGTCGTATATCTTCTGAT
GGGGGGGATACATGGGGAGATGAACGGGATATTGTAACCAATGGTGGAAAACAAAATGTTATGTCTGTGTCTTTATTAAG
GTTGAAAAATAATGAAATTGCATTATTCTATTTAGTCAAGAATAGTATAACTGATTGTTATCCAGTAATGCGGGTGTCGA
AGGATGAAGGGGAAACATGGTCGGATGCTATAGCTTGTGTGACTCCCAAAAGTGGCTATTATGTTTTGAATAATAGTCGA
GTTATCCAATTAAAATCTGGCCGTTTATTAATGCCTTTATCTTTACATACAACAAAGGATTCTGGATTGAATGAAAATGG
ACATATATTTTGCTGTTATTCAGATGATAATGGGCAGATGTGGAGTAGAAGTGGGTTTGTGACTAAAGGAAAAGATATGG
TAACCCAAGAGCCTGGTGTTGTAGAATTGAATAATGGGAAAATTTTGTTATATATGCGTACCAATTTAGGATTTCAGTAT
TATTCTTATTCGAAGGATTTAGGGAAATCATGGTCTGTGGCTCAGGTTGGGAATTTACGTTCTGCACAGTCTCCTGCATT
GATAACTCGCGATCCATATAGTGATAATCTGATTGCTATATGGAATGATAATAAATTAGCTCGTACGCCTTTGTGCTTTG
CTCTTTCTAAGGATGAAGGTGTTACTTGGACACATAAGATGCTAATTGAAAATAATCCCAATTTGTGGTATGCTTATCCT
GCTATTTTATTTTTACCGAATGATGCAGTTTTGCTTTCATATAGTATGGGAAAGCCAGAACAATGGGGATTAGAATCTTT
CTCTATATCCAGAATATTGAGAAAATCATTGAATTTGAATAAATAG
>igc_K01186_T2D-140A_GL0104860_3515347_unknown_Metabolism
ATGGAAAAGTGCCCAACGGATATGTGTCATGCTTCGACATTATTAAAATTAGATGATGAAAAATTTTTAATAGCGTGGTT
TGGTGGGACAAAAGAGGGGAATGAAGATGTTGCAATTTGGATAGCGCGTGGAAATGAAGACTATTTCGAAAAACCTGCAA
TTCTGGCACAATCAGATGAGGCACATTGGAATCCAGTGTTATTTCGCATTAATGAATCCAAAATTATTATCTTTTATAAG
GTTGGAAATGAAATAAGCAAATGGAGAACAATGTATCGTATTTCTGAGGATAACGGAGAATCATTTGGTGAAGAAAAAGA
ATTGGTTAAAGATGATTTTGGCGGAAGAGGACCAGTGAGAAACAAGCCGATTCGTCTGGCAAGCGGTAGGATTCTTGCAC
CAGGTTCTACAGAATCGGGAATATGGAAAGCATTTACAGATTGTTCGGATGATGATGGAGTTACATGGAAAAAATCTTCA
GAAGTGGAAATACGACAGTTGGAATATATAGAAGGGGAACGAACAGTAGATAAAAAGGATAGTTCGATTCCTGTAAGTGA
ACAATCTTTTTATGGAAGAGGGGTGATTCAACCAACACTTTGGGAAAGCAATCCTAATGAAGTACATATGCTTTTAAGAA
GCACAGAAGGGAAAATATATCGAAGTGATTCACAGGATGGAGGAAGGACTTGGACAGATGCTTATGCAACAGAACTTCCT
AATAATAATAGTGGAATAGATATGATTCGAGCTGAGAATGGACGATTATTTCTTGTT
>igc_K01186_T2D-150A_GL0111215_1807139_unknown_Lipid_Metabolism
ATGACGGAAAGGAGCCGCGGTAAGCGGTGGAATGGAGCAAACATGAAAAGAAAAAAATTGGGAAGCGTGAGTCTGGATCT
GGTTCCCGGACCGGACAATCCGCGTAACAGTGAAGGGGCATTTCTGACACTGGAAAATGGGGAAATTCTGTATGGATACA
GCCGTTATAAGGGGGACAGCCAGGCGGATGAAGCTACGGCGGATTTATGTCTGCTGCGTTCCGGGGATGACGGAAGGACC
TTCGGGGAGGAGAGCATTATTCTGACCTGCGAAGGAGAGGGAGGCGTCAATGCCATGTCCCTGTCTTTGATGCATATGAA
AAACGGGGATATCGGGCTTTTTTATCTGGTAAGGACGACTTATACACTGCTGCGGATGTTCCTGCGGCGTTCCCGGGATG
GAGGAAGAACCTGGGGAGAACGGGTACTGTGTACGCCGCAGGAGGGCTTTTTCGTGGTAAATAACGACAGAGTAATCAGG
CTGTCCGATGGCCGGATTCTGATTCCGGCGGCATTTCACAGAACCGGCCTGCGGGGTGATATGGAAGAGGGCACCCGTTT
CTTTGACAGCCGGGCGGAGGATGTATTTTTCTATTCGGATGACGATGGGGTGACCTGGGAGACGGCAGCCGGAAAATGCA
GTATGCCCTATTCGAGAAGCTGCCGTTCCGGTTTGCAGGAGCCGGGGGCAGTGGAGCTTTCTCCGGGCTGTCTGTGGGGC
TGGGCGAGAACAGATCTGGGGCGGCAGTATGAAATGTTTTCCCTGGATAACGGCAATACATGGACGGCATGCCAGCCTTC
CCGATTTACGTCACCCAATGGTCCGCTGAGTATGAAAAGAGATGAAAAGGGTGTGCTGTATGCCGTGTGGAATCCGATTC
CTCAGTATAACGGGAGAGAAGAACCGGAAATGATTTTCCTGGGAGGCAGGACGCCTTTAGTGATAGCCGCCAGCCGGGAT
AATGGAAGGACCTTCACGGAGCCGGTGAGCTTTGAGGAAGAACCGGATCACGGTTATTGTTATTGCGCGATGCATTTTAC
AAAGGAAGCCCTGCTTCTGGCATACTGTGCCGGAGGGCCGGAAGACGGGATCTGTCTGGCAAGGACCAGAATACGCCGGA
TTCCTTTGTCACAGTTAGAGGAATTTGTATAA
>igc_K01186_T2D-156A_GL0051229_2286471_unknown_Metabolism
ATGGTGCTGTTGATGCAGAAAGAATTTGTTATTAAAAATTTACCAACTGATTTTTGTCATGCATCTACTATCTTAAGACT
GGCAGAAGATAGGCTAATGTGCTGTTGGTTTGGCGGGCAGAAAGAAGGTACTGCCGATGTAGCAATCTGGGGCAGCCATA
AAGATGCAAAGGGCTGGAGTCAGCCGCAGAAACTTGCTGATGGGGCTGAAGCAAATTGGAATCCAGTGCTTTTTTCTTAT
AGAGACGAGATTACGCTGTTTTTTAAAGAGGGGCAGGAAATTTCCAATTGGAAAACATATTGCAGAAAATCTGTAGACTT
AGGTTATAGCTGGAGCAGTCCTGTAGAACTCGTCGCTGATGATAACAGCGGCGGACGTGGCCCAGTGCGCAATAAGCCTG
TTTTATTGGCAAGCGGCAGAATTATTGCCGGTGGCTCCACTGAACGTGGGTTATGGACATCCTTTGCTGATTATAGTGAT
GATGGAGGAATGACATGGCATAAGTCTTTGCCAATTGGTATAGCAGGTTTGTTATATAAAGATGGCGAGAAAACAGCCGA
AAGTAACATAGCTGTCAGTCAGCAGTCTTTTTATGGACGTGGCGTGATTCAGCCTACTATTTGGCAAAGTTCTCCCGAAC
AGGTGCACATGCTGATGCGCAGCAGTGAAGGTTACATTTATCGCAGTGACTCTGCTGATAATGGCGATACTTGGAAGGAA
GCTTATCCAATACAGCTGCCTAATAATAACAGCGGTATAGACCTTGTGCAAGCACCTTTTAATCAGTGTTTGTATTTGGT
ATGCAATCCCATTCACAGTAATTGGGGAATGCGTTCACCTTTAAGTCTTTTTAAATCAGCTGATAATGGTAAGCGCTGGC
AAAAAATGCTTGATTTAGAAACAGAGGCAGGGGAGTTTTCCTATCCTGCAGTAATTGCCGATAAAGATGGTTTAGATATT
ACTTATACCTGGCAGCGTAAAAATATTGTACACTGCCGTTTTAGCAAGGAAGAGTTATAA
>igc_K01186_T2D-163A_GL0006766_992509_unknown_Lipid_Metabolism
ATGAAGAAAATTCTATTCTCTCTCGGCATGTTGCTGCTCACCGTTGCAGCCTACGCCGACGGCACAATCCTGTTCAGTAC
GGCGAAGGGCAGCATCGACGTTCCGCCTTATCGCATACCTGGCATCACCTGCGGCCACGGCGGACGACTCGTTGCGAGTG
CGGCACGCCTCGTCTGCGGCACCGACCCCGGCTTCGGACGTGTCGACTGCGTGGTGAAACTGAGCTACGACAACGGCAGA
ACATGGAGCGAGCATGAGATTGACGTGGCTTGTGGCGACACTTCGCTCATCAACGCCCATAAGACTCCGATGGAAGCTGC
CTATGGCGACCCTGCTATCGTGATGGATCGCGAGCGCAACGAAGTGCTCATCATGGCTGTTGCCGGATGCACGGTGTACG
GCAAGGCGAGTACCAACCGCCGGAACCCTAACCTCATTGCTGCAATACGCAGCACGGACGGTGGTTTGACATGGCAGAAG
CCCATCGATCAAACCGAAGCGATATATGGCTTGTTCGACGGGGGCAATCCGCTGGATGCTGCTTTCATCGGTGGTGGCAA
GATATTCCAGAGTAGAGTGGTGAAGGTAGGCGACTACTATCGCATATACGCTGCACTCGCAGCGCGTCCCAACGGCAATC
GCGTGATCTATTCCGACGACTTCGGACGCACATGGCACGCTCTCGGCGGCGCGGCTGCTCTGCCCGTGCCCGACGGCGAC
GAACCGAAATGCGAGGAACTGCCCGACGGTCGTGTGATAATAACCAGCAGAGCGTCGGGCTGCCGACTGCTAAACATCTA
CACCTACAGCAACACAAAGACCGGCGAAGGCTGCTGGGACAAGCCCGAGAAGGCTACGATGGACGGACTCGCGCTCGCGC
CGAGCACCAACCCCACAAACGGCGAGATGCTCATCGTGCCTGCCATGCGCAACAGCGACGGCAAGCCGATGTACGTAGCG
CTTCAGTCGGTGCCAACGGGCACGGGTCGCAACAACGTTAGCATATTCTATAAGGAACTTGCCTCACCCGACGACATGCG
CAACGTGAAAGCCTTCGCCTCTGGCTGGGACGGATGCTATCAGGTGAGCTCTACGGTGTCGATGTACAGCAGTATGGATC
TGCAGGCTGACGACCGCATCGCGTTCTTCTACGAGGAGACGCTCACGAAATGGGGCACAAAGCCCAACCCCGTCTCCACA
AGTTTCCCGCAAGGCGAGGGCGAGCACAACTATGACGGCTGCGAACTTGTGTACAAGTCGTTCGACCTGGAGACGATAAC
CGGCGGAAAGTATTGCGTAAACCGACGCATCAACCGCGGCAAATTCCTGAAAGCCTACTATGAGGACATTGTGGACAGCT
TCGGGCTGACTGCTGCTCAGAAAAGAAAGGTGAAGGATGTGATAAAGCGCCTGCCTGCCGAGCCTACATCTGCTCAGATG
GATGCGATATTGAAAGGCGAAGTGCGATAG
>igc_K01186_T2D-192A_GL0025599_4187528_Phascolarctobacterium_Metabolism
GTGCCCGGTGATGTGAGCGGAGGGCGCGGACCTGTACGCAATAAGCCGTTGCGCTTGGCAAACGGACGCATTCTTGCCGG
TGCTTCTACCGAACATGGCATCTGGAAGGCTTTTGCAGATATCAGTGATGATGACGGCGCAAGCTGGCATAAATCCTCTG
CAGTGCAGATTGATGGCCTGCAGTATCAGGCAGGTGAAAAGACTGCCGACAGTAATATTGCCGTCAGCCAGCAGTCCTTT
TACGGCCGCGGCGTGATTCAGCCGAGCCTGTGGCAGAGTGCGGACGGCAGTGTGCATATGCTGCTGCGCAGCAGCGAGGG
CTTTGTCTATCGCAGTGATTCCGCAGATAACGGTGAAACCTGGTGCAGTGCCTACGCTTTGAGCCTGCCAAACAATAACA
GCGGTCTTGACTTGGTGCGGACTGCCGGCGGTGTACTCTATCTGGTGTGCAATCCGGTGGCTGCCAACTGGGGGCAGCGT
TCTCCCTTAAGCCTGTTCAAATCCACAGATGAGGGTGCGAGCTGGCAAAAGCTGCTTGATCTGGAAACAGAGCCTGCGGA
ATTTTCCTATCCAGCGATTATTGCCGACGGCGAGGGCCTTGTGCTTACCTATACTTATAAGCGCTGCAATATTGCCTGTG
TAAGGCTGAGCGCGGATGAACTTGTTAACCTTTAA
>igc_K01186_T2D-198A_GL0075874_76923_unknown_Lipid_Metabolism
ATGAGAAAAAGTGTACAGTTTTTGTTGCTGTTCTTGATGTGCATAAGCGCTTCTTGGACGTGGGCGTTGGACGCTCCCGA
GCGGACCGTCTTGTTTAATATGGGAGACTATGATTCCCAATATTGGCGTATTCCGGCTTTGGTGACTGCTGCCGACAATT
CGTTGGTCGCTGTGGTGGACAAACGAGGCAGCAGTTTGGGAGACCTGCCCAATACGATTTCCATTATGTCGAGAAGAAGT
ACCGATAACGGTAAAAATTGGTCGGAGCCGGTTGTCGTTGCTCAGGGTGGTAACGGTAAAACATATGGCGACCCGGCTGT
GGTACTCGATAAAAAGACGGGAAATTTGATTTGTATGTTCGTGGGGGATCAAGGTCTATGGAATGCAACGCCATATAACC
GACAAGGAATCTATGTCTCTAAGAGTACCGACAACGGTGTTTCTTGGAGCGAGCCGGTAGCTATTACCGATCAGGTGTAT
GCTAACCATAGCAGTTGGTATGCCGGTTTTGCCGGATCGGGTCACGGCTTATGCTTGAAAGATGGCCGTTTGATGTTTGT
TTTGGCGATTCGTGCCACTTCTGCCACCGGAGTCCCTCTTCATAATTATGCTATCTATTCCGATGACGGAGGCGATAATT
GGACTTTGTCGACCAATGCGGCTACGACTGCGGGAGGCGAAGCCAAAGTGGTGGAACTTGAAAACGGGGATATTTTAATG
AGCATCCGCAATCCGAGCAAGGGCAACCGCATTTTTTGTAAATCCACCGACCGGGGGCAGACTTGGGGCAAAGCCTATTT
CGAGACTGAATTGAAAGACCCGGCTTGTAACGGCGACATCATTCGTTACTCCTATTCTACCGACGAAGGATCGGAAGGAA
AGAGCCGTTTGTTGCACTCTCTTCCGGAAAGTACGACAACCCGTGAGAATGTCACGATTTATCTGAGCGAAGACGATGGT
GAGACTTGGCCGATAAAGAAACGTTTGGTAGACGGTTATTCTGCCTATTCTTCTTTAACGGTTTTGTCCGATGGGACAAT
AGGCGCTTTGGTCGAAGAGGGTAAATGGGATAGTAATCTCCCGGGTGAAGACGGGTTCCAACTCGTGTTCTATCGATTCA
CGATGGATTGGCTCACTTCCGATGTTACCGAGCCTCCTGTGGTTTCGGAAGGTACATTGCAACTGAACGGTACGGATCGC
TATATGCGTATTCCCTCTGCCGATGATTTTAATGTTGCTATCGGTGAATCCTACACGGTTACTTGCAAGGTGAAAATGCC
TTTCTCGGGTAGTTCTTGCCGTTTTGTGTCGAAACGTTCTTATACGGGAACTGCCAATAGCGGTACTGTCGGTTGGGAAA
TGTGGGGCGATATGAATGCCAGTACGCGATTCTCTACCAACCTTTCTCCTGCCGGTTCGCCGTGGGGTGGTAAAGGTAAC
GGTACAGGTGTCACGTTCACTGAAAATCAATGGGTGCACTTGACTTGGGTTTTCGACTGGAACGAAAATACGACGAATAT
TTATGTAGATGGTGTATTGGGTGAATCGAAACCTCTACACGCCGATTTTCAATCTAAGTCTCTGGAAAATAACTTCGATG
TTTTGGTCGGAGCCGGATATTCGAACAGCGACGGTTCGGCATCTGTTCCCGCCTATTTTATGAATGGCGAGATGGACGAC
CTGCGTTTCTATAACAAAGCGTTGACTTTGGACGAAATTAAAGCCGATATGGACGCTACGGTAGACGGAACGACCGATGG
CTTGGTGGCTGCTTATGACTTTACCGATATTTCGGGGGTGGAAGTTTCCGATATCTCAGGTCACGGACATACGGGTACAT
TGGTGAATTTCCCCAATTACAGTACGCTTTATACCGTGACAATCGCTGCTCCCGACCCCGAGCAAGGGACATTGAAAGTG
ATGAACGGTTCCACCGAGGTGGTTAGCGGAACCGGAATACCCGAAAATACGAGGTTGACTGTCGTGGCAGAACCTGCCGA
CGGATACCAGCTGAAAGAAATTCGGGTGAATGATGTGGCATTGGAAAGAAACGTGAACATTTTTACGCTGACGCAAGAGA
CCACGGTTACCGCCGAATTCGAAGAGGCCGTACCGGCATACTGCACGTACGAAGGGAACTCGTCACATGACCAGCGGTAT
GTCCGCAGTATCACTATGAACGGAGGAACTTCTCCTTTCTCGGTATCGGTATATTCCACGACAAGACAAGCGGTTTATGT
AGACAAGACCGACCATGTGTTCGAAGCATATGCCGGAGAGGAGATACAGCCTGTCGTTAATTGGGCAGGAGAATGGATGC
ACGGCTACCTCTACATCGACTACGACAAGGACTACACGTTCTCTTATACTTTGGGGAGCGACGACTATCCCACGGCCGAC
GGCGAGCTGGTCTCCTATACGTTTTATAGCCCGAGTGGCTCTCAGTGGGGTAAGAACAGCAAGGGCGAAACTACGGAGAA
TAACAGCAGACTGGACGATGTTCCCTCCTTCACATTGCCCGAGAGTCTTGCTCCCGGCGAATACCGCGTGCGTTTGAAAA
TAGACTGGTGTCACTTGGATCCTTGTGGGCATCCCGATGAAATCCCCAATACCCTTACCGGCAACGGCGGCAACATCGTC
GATTTCACGTTGCGTATCGTGGAACGTCCGGCCACCTACACGGTGACCTTGCCGGAGACGGTAGAGAACGGTACGCTGAC
CGTGATGAACGGCAGCGCAGCCCTTGTGCCCGGAGCAAACACGGTGGAAGAAAATTCGGAATTGACCATCACCGCCGAAC
CGGCCCAAGGATACCGGCTGGAATCGCTCACCGTCAACGGCAGCGCCTTCACGAGCGGAGATACCTATACGGTGACGGGA
AATACGGAGATAGCCGTTTCATTTGCCGAGATTCCCGTTGTGACGCATATCATCACCTATTCGGTTAAGCAAGGCGAAGG
AACTATCACCTTATCCAACCTCGAAGGAACCGAAACTTACCAGAGCGGAGCATCTCTGAGAGCGGACAAGTCATTTAAAA
TCACCTTCTCACCTGCCGAAGACTACATTGTGGAAAAGGTGATGTATGGTCCCACAAGTTTTGGTGCGATCATGGAGTTG
ACTTTGGACGAAAACAACAGTTACACGATGCCGGTCGAACAGTTCGTGGGCAACTACACGTTCGAGGCCTATTTCACGTA
CGATCCGGGAACCGGCATAGCAGAGAACGACCGAGAGGCTATATCTGCCCGCTATGCTAACGGTGTTCTCCATGTGGAGG
GCGTGACGGAAGGCGAGTTTGAACTCTGCATATACAACCTCACGGGAAAACCGGTGAGAACGGCGACAGAGACGGTGGTC
GACGTGGCCGACTTGGCAAAGGGTTGCTATCTCGTCAAGGTAACGACCGCAGAAGCCGAGAAAACCGTGAAATTCATTAA
GAAATAA
>igc_K01186_V1_CD3-0_GL0034264_773300_Bacteroides_Lipid_Metabolism
ATGAAAAAACTATTATCCTTATGTATAGGAATGCTTTCTATCAGCCTGCACGCTGCTGATACTGTGTTTATCAAAACTCC
ACAAGTACCTATATTAATAGAAAGACACGATAATGTCCTGGCTTATCTGCGTCTCGATGCCAAAGAAACAAAGACCCTTG
ACAATGTCACTATCTCCTTCGACAAAAACGTACCTTTTTCACAAATCAAAGCTATTAAATTGTATTATGGAGGAACAGAA
GCCCCTCAAGACAGAGGGAAAAAACGCTTTGCGCCCGTAGAATACATTTCCAGCAACAATCCGGGTCAAACCCTTTCTGC
CAATCCGTCTTATTCTATAAAAAAGGCAGAAGTAACACCTAAGAGCAATATCCTGACACTGGAAGGAAAACAGAATCTTT
TTCCTGGATATAATTTCTTCTGGATCAGTATCGAAATGCAGCCAACAGCTTCACTACATACAAAAATCTGTGCAGAAGTA
ACTCAGGTAAAAGGTGACGGAAAAATTATACCCACAAAAAATACGACTGGACAAAAAGTCGTACAAAGAATGGCAGTAGG
AGTTCGCCATGCTGGTGATGACGGTTCAGCCGCTTTCCGTATTCCCGGACTGGTTACTACAAACAAAGGTACTCTCTTGG
GAGTATACGATGTGCGTTACAACAGCAGTGTAGATTTGCAGGAGCATATCGACATAGGCCTCAGCCGCAGTACAGACGGA
GGAAAGACATGGGAGAATATGCGTTTACCCATTTCATTTAAAGAATACGGAGGATTACCTGCAGCTCAAAATGGTGTAGG
CGACCCTTCTATCTTGGTAGACACCAAGACCAACACTGTATGGATTGTAGCGGCATGGACACACGGAATGGGCAACCAAA
GAGCATGGTGGAGTTCACACCAAGGAATGGACTTAAACCATACTGCCCAATTGGTACTTGCCAAAAGCACAGATGATGGG
AAAACATGGTCTGAGCCAATCAATATCACAGAACAAGTAAAACTTCCGGAGTGGTATTTCTTATTGCAAGGACCGGGACG
AGGCATCACCATGGAAGATGGTACATTGGTATTCCCCATTCAGTTTATCGACAAAACCCGAATCCCCAATGCAGGTATCA
TGTATAGCAAAGACCGTGGAGAAACATGGACCATACACCACCATGCACGTACTAATACCACAGAAGCACAGGTGGCAGAA
CTAGAACCAGGAACTTTAATGCTGAACATGAGAGATAACCGAGGAGGAAGCCGGGCCATTTATACCACACAAGATTTAGG
TAAGACTTGGAAAGAACACGAATCATCCCGTACTGCTTTGATAGAGCCCGTATGTATGGCCAGTCTAATCAGTGTAAAAG
CGAAAGACAATGTATTGGGTAAAGACCTTTTAATTTTCTCCAACCCCAATTCTACAAATGCTCGCAAAGACATGACAATT
AAAATCAGTATGGATGGAGGAAACACCTGGAGTTCAGAACATCAGCTCTTATTAGATGAAGGATATGGATGGGGATATTC
CTGCCTGACAATGATAGATAAAGAAACCATCGGTATACTGTATGAAAGCAGTGTAGCTCACATGACTTTCCAAAGCATAA
AGCTGAAAGATATTATAAAATAA
>igc_K01186_V1_CD3-0-PN_GL0037976_1766514_unknown_Metabolism
ATGACCATGACTTATCCCAAGCTTCCCGGACTGACCTGGGACGGAACAATCTATGAGAATGAAGAGATGGGCACCCTGGA
GGCCCTTCTCCCCACCGGCGGCTACCCAACCGCCCATGCTCCCGCCATGACAGAGCTTCCCGACGGCAGCCTTCTGTGCT
GCTGGTTCGCAGGCACCTATGAAGGAAGCGCCGACATCCACATCATCTGCTCCCTTCTTCCTGCTGGCAGTGGAAAATGG
CTGCCTCCGGCAGATATCTCCGGGGACCCGGAACGGAGCGAACAGAATCCCTCCCTGTTCAACGGCCCCGACGGAGCGGT
CTGGGCCATGTACACCGCCCAGCTGGACCGCCAGGAGGGAAAGGACAACATGCAGTTCACCTCCGTGGTCCGCTGCCAGA
AGAGCTTCGATGGAGGAAAGACCTGGGAGCCTTATGAAACCGTATTTCCCCAGGAGGGAACCTTCTGCCGCCAGCCCATC
CAGGTATTGTCCAATGGCCGGTGGATCTTTTCCAACTGGCTGTGCACCGACTCTGCCGACGGGCTTTCCGGCGACCCCAC
CGCCTTCCGGATCTCGGACGATGAAGGAAAGACCTGGCGCATGGTCATGATGCCGGAAAGCCGGGGCCATGTACACGCCA
ATGTGGTGGAGCTGGAGCCGGGCCATCTGGCCGCATTTATGCGCAACCGGGAAGCATACCGGATCCACCGCAGCGAATCC
TTCGACTATGGCGAAACCTGGTCTGCGCCGGAGCCCACTCCCCTTCCCAATAATAACTCCAGCATCAGTGCCATTAAGCT
TTCCAGCGGCCGCATCGCCATCGCATACAACCCCACCTGCACGCCGGAGCCCCATCCAGGAAAAGCCGCATGGCCGGGCC
TTCGCTGCCCTGTGGCTGTGGCTCTCTCCGAGGACGGAGGAAGGACCTTCCCCATGATCCGTCATATGGAACGGGGCGAA
GGCTTCATGGGCGAGGAGAACAGGACCAACAACCGCCAGTATGAATATCCTTTCTTAATGCAAACCAGGGACGGCATGCT
CCACCTGGTATACGCCGCCAGGACCCGTCTGGGTGTAAAATACGTCCGCTTCACGGAAAAGGATGTCATGGGTGAAAAAA
GAGAACGGGTGGGACTTTATAACCCCACAGCCGCTTTAAAATAA
>igc_K01186_V1_CD3-0-PT_GL0038012_2151265_Proteus_Metabolism
ATGCCTTTCGTGATGAAGGAAACCCAGTTTGTGCTGGATAATGCACATTCACTTTTTAATCACTGCCATGCTTCAACGAT
TGTGCGTGTGCCTAACTCTGAGCGTTTATTAACCGCTTTTTTTGCTGGCGATAAAGAGGGTAGCGGTAATACCGCTATCT
GGTTGGCGATAAAAGAGGGAAATGATTGGCAACCCGCTCAACCTGTGGTTAAAAATCCAGGTGTTGCGCACTGGAATCCA
GTTTTACATGTTGACCCATCAACAGGTAATATCTGGCTGTTTTATAAAACGGGTCCTGATGTACATAGTTGGACGACCCA
ATACGTTATCTCGAAGGATGGCGGAAATAGCTGGAGTTTACCAAGTGAATTGGTTTCGGGTGATGTAACACCTAGAGGTC
CTGTGAAAAACAAAGTATTAGTGATGTCAAACGGCGAGTGGTTAGCTCCGGGATCGGTGGAGGATGATCGATACTGGGAT
GCGTTTGTCGATATTTCTAGCGACAATGGTCAACACTGGCAGCGAGTGGATATTCCGATTGCCCATCATCAAGGAGGGCA
AGCGGAGCATGAAATTTGGCAAGGGCTAAAGGACGATGCCTTGTGGGAGACTGATCTACAACGTGTTTTTCAATGGGATG
GCGTGATACAACCAACACTATGGGGATCTCAGCCTGGACATGTGCATGCCATGATGCGCAGTACGCGCGGTAAAATTTAT
CGTAGCGATTCAACGGATTATGGGCGCAGTTGGTGTCCGGCTTATGCAACAACCTTACCAAATAATAATAGCGGCATTGA
TGTCGTCTCCTTCGCAGATGGTCTGTTGGCATTGGTATATAACCCGAATTCAGGCAACTGGAGTCGTCGTTATCCTATCT
CTGTCAGTCTTTCATCCGATAATGGCAGTACTTGGTCTGAACCATTCGATTTACTCGATGGGGAAGGCGAATTTTCATAT
CCGGCTATTATTGCTGAAAACAATACCCTACATGTGACTTTTACTTGGAACAGAAAAAACATTGTTTATCAGCAGTTAAT
AGCTACTCAATAA
>igc_K01186_V1_CD3-3-PN_GL0053061_1776095_unknown_Lipid_Metabolism
ATGAAAACATTCTACAAGACTTTATGTATATTTATTGTCAACTATTTGGTTATTACTCCTACTCTCTATGCACAAATATC
TTTTGAAAAGAAAAATGAAGTAGCAGTCTTTATTTCAGGGGAGGAAGGTTATAAAAGTTTCCGCATTCCGGCAATTATCA
GGATTCCCAATGGCGACCTGTTGGCTTTCTGCGAAGGACGTGTCGATCATGCCGGAGATTTCGGACATATCGATTTAGTA
ATGAAACGAAGCAAGGATTATGGCAATAGCTGGAGTAAACTGCAAGTGGTAGCCCGCAACGGGAAACTGCAAGCCTGCAA
CCCCGCCCCTGTTTTAGATTTAATAGATTCCCGGTTTCCAGCTGGAAGATTATTCCTTTTTTATAATACGGGTAATGTTC
CCGAAGCAGACATTTTATCCGGTAAGGGAGATAAACGGTGCTGGTTCATTACTTCTGTCGATGGAGGCGAATCATGGTCA
GAACCGACAGACATAACCTCTTCTGTCAAGAAAGCGGGCTGGCGATATTATGCAAACACACCGGGCCATGCCATACAAAT
CCAGAATGGCCCGTATAAAGGTAGAATTTATGTGGCAGCCAATCATTCCTTCGGAAATCCGCAGCCGTACGGGAAACACT
ATCAAGCCCATGGTTATTACACTGACGATCACGGAAAAACATTCCATCTGAGTACAGACATAGCCTATGCCGGAAGTAAT
GAATCGATGGTTGCGGAACTAAGCAATGGAAAACTGATGATGAACAGCCGCAACCAGCAAGGTAACGTCAAAGCACGATT
AATCAGTTTAAGTAACGATGGCGGCAAAACCTGGGAATCGCCTTATTTTGATCCGGTTTTGATTGACCCTGTCTGCCAAG
GCAGCATTCTTTCCCTGGGAGAACGGAATGGACAGACAATGTTAGCTTTTTGCAATGCAGCCGACACGCTCCACCGGAAT
AATCTTACCTTACGTATCAGTTTTGATGAAGGGAAAAGCTGGATTAAGGATTTTCTTATTTATGGCAAAACACAGGATAA
ACAATCTATCGACTATGCTGCCTATTCCGATTTAGTCCAAATAGCAGACAAACAAATAGGTGTCCTTTATGAAAAAGATA
ACTACAAAACAATCGAATTTACAGCCATTAGCTTTAAGTAA
>igc_K01186_V1_CD6-0-PN_GL0142002_201762_unknown_Lipid_Metabolism
ATGCCCATCGAACAACCTTGGCAAACCATTACTATGGCAGAAGAGGTTACCCCCGAAGCCCCAACAAGCGAGGCCGTTAT
TGACGTAAACACCACAACTGGTACATTTGTTAGCAAAAATCCAAATGGAACATGGGCTTCAGCATGGAAGTCTACGCAAA
CATCACCTTTTTTTAATTTAACTTGTGGCGCCAATAATATGGATGTAGCCAAAAGTGTTAATGGCGATATAGTTGCTTAT
GTGGGCAATCAAACCAACTCGTGCGACTATATGTTGAGCGTAGAACGTGGTTGGAAAATCACGGGCTATAGTTTTGACTT
TGTACGTGTTTCAGGCAAAAACCCTGTAACGCTGACCGATGCAAAGGGAACAGCCTTAAAGAGTAGCGACACCAAGCAAA
GCATAAGGGTTGATGGTCTCAACGCCTCTTCAGTAAAAGCCTTTAATTTGAGTGGTGGAAACGATGGTGTTGTCATTTCA
AACTTCAAGGTGAGTTATTGCATAGATAAGGCTTATGTTCAAACAGATTTCCGCACATTTACGGTGTTCGACAACACAGG
CAGTGTGCCTTATCGTATTCCTGCTATTGGTACAGCTCAAGATGGTAGTCTTGTAGCCGTTGCCGACTATCGTTATAGCA
AGGCAGACATTGGTAGTGGTCGCGTAGACCTCCACCTTCGCATCTCGCACGACAATGGTAAAACTTGGGGCAATGTCATT
GATTTGGAACAATTCCGTGGTGATGGCAATCTAAAAGAATGGCGTCACGATAAAGCAGCCTTTGGCGATCCCTGCATTGT
AGGTGACCGTGAAAGTCCCCGCATGATGATAACCTCATGCTCAGGTTTCCCAGGCTTCTTCGATGCAACCGACCGTCACC
AAGGTTGGGCACGTTGGTACTCTGAGGACAATGGTAAAACTTGGGGAGAACCCGAATATTTAGATGAAGAATTCATTTAT
GCACCTTTAAAGAAAGCAGGCTACAATGTGCAAGGCTTCTTTGTGGGCTCGGGCAAAATATTCCAAAGCCACCACATCAA
GCGTGGCGAATACTACCGCTTGTATTGTGCAGGCTCAACACAAGAGGGTGGTGGAAACAAAAAGAATTGGGTACTCTATT
CTGATGACTTTGGCAAGACTTGGGATTTCTTAGGCGGAACAAGCAAGGCCCCAATTGAGATTACAGCCGACGAACCCAAG
GTCGAAGAATTGCCTAATGGCAATATTATTCTTTCGAGTCGTGATGTAAGTGGTCGTTACTACAACATCTTCACATTCAG
CGGTAAAGATGGCGTGAGTGGTAGCTGGGGCGAAAAGGCACTTTCAAGTTCAGCCGTGGGAGGCTTGGTCGCTAACAATG
GTTGCAATGGCGAAATTCAGATTGTGCCTGTAGTGCGCAAAAAGGATGGGGTGAAAACTTTCCTTGCTTTGCAGTCATTG
CCTACTTCGGGTCGTACCAATGTCAGCATCTTCTATAAGGACCTAAGCGATGCCACTTCATACGCTACACCTGCAAACTT
TGCTAAAAGTTGGGATGGTAGTTTTGTGGTTTGCGACTTCTCGTCAGCTTACAGCACATGGAGTTGGCAGCACGATAATG
CACTTGCCTTCCTCTACGAAGAGGGTGGGGGTACCAGTGGTGGCTATAACATTGTGTATAAGCGCATTGACATTCCCACC
ATCACCGAGCAGAAGTACGACTTTGATGTTTCGTACGAGTACAAGCGTTTCGACATCGATTGGACACAAGCCGACTTGAA
TAAGGAGATGTCCACGTTGCTTAATACGGCAAAAAAAAATTCCGACGCTAACAGTGTTTATGTAGTTTCAGGCAGCAAAC
TCGTAACCGATGCCAAGCAGTTGGAATGTAAATTTGGTCATAAAGAAATGGGCGGTACTGGTGACGATGCACAAGACATT
AGCAACCTAATTGATGGTGATCCTGCTACCTACTATCACACTTATTGGGGTGCGGGTAATCAGCCTAATGGCAGTCATTT
CATGGATGTAACACATCCTGAAGGTGCGCTTTTTCAAGGAATGATTAAGGTTGACCTAATCCGCCGTTCTAATGCAACAG
CCGATCACATTACGCAGTTTACCATTTCGGGTATCAATGGTACGGACGAACCCACAGAGATAGCTGTAGTAGCTGTTCCC
AATGCTGCAGCAGGCAAAGAGGCAACTTGCATTTTTACAATCCCAGCTGGTATGAGCTACGAAAAACTCCGTTTTAATGT
AACTGGCACTACCAATAATCGTGGATATTGGCACATGGCAGAGTTTCAGCTTTACCCCATGTCACTCGACCCCAAATGTT
TGAACGCCTTGTGTGCAGATGCTTACAAGCAACTTGTTGATGCCATTGCCACAGCTGAGGCTGTGGATGCAACAACAGTG
TCTCAAGCAGATGTCACCGCCTTAAAGATGGCTTACCAGTCTTACTTAGACGCTTTAGAACCGATTGTTTCGGGCATCAA
TGGCGTAAGCATTGCCCCTGCAACATCTGGCTCTACTTCCATCTATGATTTGCAAGGTCGCAAATTACAACGTATGGACA
AGGGAGTCTATATAGTAAATGGCAAGAAGGTGGTGAGATAA
>igc_K01186_V1_CD6-0-PN_GL0172324_137680_unknown_Lipid_Metabolism
ATGCGAATTTTTACACGAATTTCTTCTCTGCTGAGCTTGGCCGCTATAGCCATCTCAACATGGGCTGACGTTCCGTTTAA
GCCTACCACTATTACAAACGGACAGTTCGCTGCCAATACCGAATGGTATACACTCGGAATTGGTGCAGCTAAATTACGCA
TTGCCGATAATGGCACTGAAAAATTCATCGCACTCGGCGGTTTTGTTTCTGCTGACGATGAAAATATGTGGTGCTTTGTG
GGCAGTGAAAACGCTGGATTTAGCATCTACAACAAAAAGACGGGTGTTGCTAAAGTGCTTGCAGCTCCCACTGATATGGG
TGGCAACAATGGCGGTAATGCCTTTGCCTATTTGCAAACAGCTGCCAATTTGCCTGCCTCACAGTGCAAACTCTGGGACT
TTAAGTCTGCTACCCAAAAGAGCGATGGCGGTGCCTTAGGCATTAAAGGTGGATATTTTGTAAACCAACACGGACATGCC
TCAAACATTCTTAATAACCGTGATGGCAAACTCGCCTTTTGGTCGGCAGGATACGACGATGGATCTGTTATTAGCATTGA
AAAGGTAAATACACAATTCGTTGTGAGCACCGCTACAGGCAAAATGGATGCGGGCTTTACCTCGAAATGGACAGCGAATG
ACACCAACCCTGGATTGACCCTTACAAATGCCTATAAAAACATGAAGGCTGAGGGCGACAAACTTACGGTTTATTCAGGT
CAGATGAATTCGCCCTACACCTTAACCGTTCCTGTTGGTTATGTAATTACAAGCTACAGCTTTACTGCTGAAAAATTGAA
AGCCAATGCAAGCAACATTCAGGTGGTTGCAGAAGGTAAAGAATACGACCTCACCTCGGCTGCGCAGCAAGTGAGCGTAA
CAGGCTTGAATTTGAACACGGCTAAGTTTGAGGTGAAGGGTGCAAACGAGGCTGTTGTGTTGAAAGACTTTGTTGTAAAG
GTTGAGCGTAGCTTTATCAAGCCCGAACCACAAACGAACTTGTTGGTTTGCACAAAATTGCCTTGCTACCGCATTCCTGC
CATTACCACAGCACGTAATGGCGACATTATTGCCATTGCCGACTATCGCCACAATGGCGCAGACATTGGTTTTGGTGGTC
AGCTTGACTTGCACGCTAAAATTTCAAAGGACAATGGTGCAACTTGGAGCAAAGACCCCCTCATTGTTGTGGACGGCAGC
AAATATAAAAATGGTAGTGCAAATGCTACACACTACATGAACACTGGCTTTGGCGACCCTTGCCTTGTAGCCGACCGCGA
AAGCGACCGTGTGTTGCTCATGAGTTGCTCGGGTGCTGTTTCATTCCCCAGCGGCACACGCAACAATCACTTGGGTATTG
TTCGCTTCTATAGCAACGACAATGGTCAAACATGGTCTGAACCCGAAGAAATTTCTGAAAGCATCTATGCACAGTTTGAC
ACTTGCACCATTGGCACTGCCAATTCAATGTTTATTGGTTCGGGTCGCATCTTCCAAAGCTCAACTGTAAAGGTTAAGGA
TTACTACCGCCTCTATTGCTCTGTGCTTTTACGTGATGTGAATGGTACGAACAAGAACTATGTGATTTATTCGGACGACT
TTGGTGGAAACTGGAAGGTTTTGGGCGGTGTAAATGTGGCTCCTATTCCCAGCGGAGCCGATGAGCCTAAAGCTGAGGAA
TTGCCCGATGGTTCTATTCTCTGCAGCTCACGCATCTATGGCGGACGTGCTTACAACATCTTCCACTTTACCAACAGCCA
AAAGGCTGAAGGTTATTGGGACAAGCGTGCCGACTCTAACGCAAGCAACAAGGGTGTTGTGGCTGAGACCAATAGCTGCA
ACGGCGAAACATTGATTCTCCCTGCAACCCGTAAAGCCGATGGCAAAAATGTGTATCTCTTCCTTCAGTCTGTTCCCTTT
GGTGGTGGACGTACCAACGTAGGTATCTACTACAAGGAATTGGCTTCGCTCAACGACTTTATCACTCCCGACAGTCTTGC
TGCAAATTGGGATGGACGTCATCAGAGCAGCTACATGGGTTCGGCTTACTCAACAATGACCTTGCAGCACGACAACAAAG
TAGGTTTCCTCTATGAAGAGAGCACCTTTGGTTATGACTATACCATTGTTTACAAGAACTACTCACTCGAGCAGATTACT
GATAGTGCTTATACCTTCTATGCTGCCGACGAAGCTGCACTCAAGGCTTTGCGCAACGAAATTGTGAAGAATGGTATCAA
CCAAAAGGTTGACGGCTTAAAAAAAAATTCAGGTTTCGTGGGATGCATCAGCACGCAAGGCGCCGAAAGCATTGAAGCTG
CTTGTAAAACCTACACCGAAGCACCCTCGAAAGAAAACTACGAAGCACTGAATGCTGCCATTGTTAATGCGCCCTGTTTA
CAAATTGAACGTGGCATTAAATATCGCATCCGCAACAGCGAACGCCAAAACGCTACGCTCTATCTTGTAGCCAATACACA
AGGCACTACTGCTGGCGCACTTAGCGAAGCGGATGAGAGCCAACTCTTCTCTTTCATCCCTGCAGAAAAGGGTACTTGGA
AAATTGCGAGCGAAGGCGAAGGTGTTTTTCTTGGTGCAACAGCTGCCCGAGAAACCAAAACTCCTGTGGTAACCACACTG
AACGAGGCTGCAGCCTATAAGGTGAACACTTCAACCAATGGTCTTAGCGCATTGGTATGTGTCACTCCTACAGATGCTTC
GCTCAATGCTCTGCACCTTGCTGGCGACTGCCAACGCATTGTGCCTTGGTATGCGACTGCCAATGCAAGTCTTTGGTACA
TCGAACCCACTGACATTGTTACCGACATCCAGGCTGCTGAAGCTATTATGCCGAAAGCTACCACTGCTATTTACGACCTT
CAAGGACGTCGCCTCAATAAAGCACCGCGTCAAGGCATTTACATTACATCCGACCGCAAAAAGCGCATTGCAAAATAA
>igc_K01186_V1_CD6-0-PT_GL0165096_418428_unknown_Lipid_Metabolism
GTGGGTGTTGACCCTATTAACACTACAAAATCGTGGATAGACCTAGCAACAAAGAAGGGCTACAAATCGCTATACGAAGA
GCATTATGCCGACTATTCCAGCCTCTTTAATCGTGTGAAATTAAACATCAACAATGCTTCAACAAATTTCATAGATATTC
CTATTACACAACGACTAGCAAATTACAAAAAAGGCGATGCTCCCGACTTCTATCTTGAGCAACTTTATTATCAGTTTGGA
CGCTATCTTCTGATTGCTTCATCGCGCCCTGGTAATATGCCTGCTAATCTTCAAGATTTATGGCACAACAACGTAGATGG
TCCGTGGCGCATAGATTATCACACGAACATCAATTTACAGATGAATTACTGGCCTGCCTGTCAAACAAACCTCAGCGAAT
GTGAAAAACCGCTTTTCTCATTCATACGCACCCTTATAAAGCCAGGAAAGGTCACTGCAAAATCTTATTTTGGGACACGC
GGATGGACAACATCAGTTTCTGCAAACATTTTTGGTTTTACTTCTCCATTATCAAGCGAAGATATGTCGTGGAACTTCTC
TCCTTTTGCAGGACCATGGCTCGCTACTCATCTCTGGAATTACTATGATTACACCCGTGATCGAAAATTTTTAGAACATG
AGGCTTACGACATTATTAAGAACAGCGCCAACTTTGCTGCCGATTATTTATGGAAACGAGATGACGGCATCTATACTGCT
ACACCATCAACATCGCCCGAACATGGCCCGATAGACGAGGGAGCCTCCTTTGCGCATGCCATAGTGCGCGAGATATTATC
GGATGCGATCGAGGCCAGTAAATTACTACGACGCGATACAAAAGACCGCCATGTATGGGAGCAAGCGCTTAAACATCTTG
CTCCGTATAAAATAGGACGGTATGGCCAACTAATGGAATGGTCAAACGATATAGACGACCCCAATGACCAATACAGACAC
GTAAACCATTTATTTGGCTTACACCCTGGGCACACAATCTCCCCCATCACCACACCCGAGTTGGCTCACGCATCGCGCAT
AGTGTTAGAACACAGGGGCGATAGCGCTACAGGTTGGTCAATGGGATGGAAACTGAACCAATGGGCCCGTCTACATGATG
GCAACCATGCCTATAAGTTATACTCAAACTTACTACAAAATGGAACTCTAGACAACCTATGGGACACACACGCACCGTTT
CAAATTGACGGCAACTTCGGAGGTACGGCAGGTGTTACCGAAATGTTACTACAAAGTCACATGGGGTTCATTCATTTGCT
ACCTGCATTGCCTGATGCTTGGACAGAAGGTAACGTTGAAGGTTTGCGTACTCGGGGCAACTTCACGGTTGGCATTACAT
GGAACAATGGAGTGCTATCACAAGCAACTATCCATTCAGGATCAGGCGAACAATGTGTTATGCGTTATAATGACAAGACA
CTGAGTTTCAAAACAAAGAAAGGACAAACTTATCGCGTGAGAGAAATCAACGGAAAACTTACTGTTTATTCGCCTACATT
CTCTTCAAAGCTGCTTTTTAACAAACATGCAGCACAATATCGTATACCCGCTATTGCACAATGCAAATCAGGAAAAGTCA
TTGCCTTCGCCGATCATCGCTACCATGGCACAGATATTGGTTGGGGACACCATCTTGACATCGTAATGAAAACAAGCAAC
GATGGCGGAAACACATGGAGCCCCAACGAACAAATTGTAGCACGTGGAGGTAGCAATATCGCAACTGACTTTAACTGCGG
ACATGGCGATGCTGCCACAGTTGTTGACCGCGAAACAGGTGAAATACTCATGATATGTGCCTCAGGAGGTATCTGCTATT
GGGATTCTACTCGCGACTTACCCATCATGATGGGACGATATTATAGCACCGACGAAGGGCTAACATGGCATTGTGAGGAT
GTTACAAAACACATCTATCAGCTTATGCCCGATGTTACTGGTGCCTTCTTTACCAGTGGACGTATTGCACAAAGTAGCCG
CATAAAAGTAGGGACACACTTTCAGCCTACTCTACCATGA
>igc_K01186_V1_CD6-0-PT_GL0227672_2335423_unknown_unknown
ATGCAAACCATCATTTCCGATGGCAGAACCACCTATCAGGGGCACCCGACCACCGTGCTGATGCCGGATGGGAAGACGCT
CTTCTGCGTCTGGACCATCGGCCACGGCGGTCCCTGCGGCCCCTTGAAAAAAAGCACCGACGGCGGCCGGAGCTGGAGCG
GACTTCTGCCGACACCGGCAAACTGGCGCGATTACGTCAACTGCCCGACCATCTGGCATCTGCCGACGCCGGAAGCGCCG
CTCCGGCTGGTGGTCTACGCGCAGGAACCGGGGAGCCGCCGAATGGTCTGCTCGCTCTCCGAAGACGGAGGAAAACACTG
GACGCCGATGAAGCCCTGCGGCGGAGACATCGTTTCAGTCATGCCGTGGACCGCGATTCTGCCGACCGGAGACGGGCGGC
TGGTCGGGTTGACCAACGCCCGCGATCCGGAGAGCTCCGAAGCGCGCAGCAACCGGATCATCCGCTCCTACTCCTGCGAT
AACGGATTGAGCTGGACTCCCCCCGAACCAGTCACCCATCTTCCTGAGGCAAATCTGTGCGAACCGTGGGTACTCCCCTC
CCCCGACGGGCGGGAGTGGGCCTGCCTGCTCCGGGCGAACAACCGGGAATATCCCTCAATGGTGATCTTCTCCCGCGATC
ACGGAACGAGCTGGAGCGAACCGCGCCCGCTTCCGGAGGGGTTGCGGGGAGACCGTCACATCGCCCGCTATCTGCCGGAC
GGTCGGATCCTCGCCGTCTTCCGCAACGTCGCCCCCGATACCGCCGGATTCGGTCACTTCTGCGGCTGGGTGGGCCGCTG
GGAGGATCTGAAAAACGGCACCCCGGGCGAGCTGCAATTAAAACTGCTGCATCATGTCCTCGCCCGACCGAATTTTACGA
TGCTGGCTAACTTCGACTGCGGATACCCTGGACTGGAGATTCTGTCAGATGGTACTGTCGTCGCTGTCACCTATCTACAT
CGCCGGATAGAGGATGTCGGTAATTCGGTGGTCTCCATGCGCATTCCC
>igc_K01186_V1_CD9-0_GL0036271_15565_unknown_Lipid_Metabolism
ATGAAAAAATTAACAGCAAACTTTAAGACAAAGAAAATGCTTGCGTTCTTTATGGCGCTTGTTATGGCGTTAACGGCGTT
TCCGCTGTATGCGTTTGCAACGGATGAGTCCGGTGCCTACGCCGGCGCGCACGGCACGGTTGAAGGCAACCCGTTCACTC
CGGGAGAACCCTCTCAGATGTTTCGTATTCCAAACCTCGTTACCTTGGATGACGGTACTTTGGTTGCCCAGGCGGACGCG
CGCTGGAACGGCGGTATGGACGGCGGCGGTAACGATAGCATGGTCGCCGTGTCAACAAACAATGGTGCAACTTGGGATTG
GCAGATGCTGACCTATTATCCGGATAATGGCGATGTGTTTGATCCTTCTTCAACCAGTATTTGTGACTCTGCCCTTGCAA
CAGACGGCAAAAATGTTTATTCTCTCTCAACATTTTTCCCGGCAGGCGTTGCGCTTAACAGTTCCAGCGCAAATAACCGC
CCTGTAAGTGATAAAGCGTTTGACAGTCAGGGCCGCCTGCTTTTGCAAAGGTCCGGCGAGAGCGGTTATAACTATTATTT
GGGTGCGTTTGATTCGGATGATGCGTCTGCCCGTGCGCAGATCTATCAAAGCAACGGCACCCCGGTTTCCGGCTATACGG
TAGACCATGATTTTTATCTTTACAATAACGGCAGCAAAACAAATGAAACGCTGTTCTACAGCGATTGCGAGTTCCAGACG
GTTAAAACGACGTTTCTGGTGTTCCGCACTTCGGCGGACGGCGGCAGAACCTGGTCTCCGATGAAACTGCTTAACGTTAA
AAATTCCGGCGAGCAGTTTTACGGCGTTGGTCCCGGCCGCGGCGCAGCGCTTCCGGACGGCACAATCATTTTCGGTTGTT
ATTCCTGGAATGGTTCGGAAAGTTCTCAGGCGTCTTCCTTTATTTATTCTAAAGACGGCGGTCAAACCTGGCAGAGAATG
GAAAATGTGCCGCAGCTTATGATCTGGCTTCCTTATGGCAGATGGACCAGTGAATGCCAACCGGTTATTTTGGATGACGG
CACGGTTCGTCTCTTTATGCGTAATGCAAGGCCTCGTATAAATTACATAGATGCCGTTTGGAACGGTGAACGGTATGTTT
GGAACGGTGATCCGGTTTCCCTTGATTTGGATGTGTATGGAGAAGATTTCACCATCACGGAAAATAATCAGTATTCCGTA
ATACCGTATTCCAAGCAGGTTCTGTATAACGGTAACTATTATAAAGTTTTGATCGTTTCCCACGCAAACGGCGGCGGCTC
CAGCAGGTCAAACGGCACGCTGACTTTCCTGCTTATGGATTCCAACAATCAGTTTGTTGCCGCAACGCAGACCCAGATGT
GGACGGGCTTTTTCGGCTATTCCTGTTTAACGGAAATGGCCGGCGGGCAGGTTGCGATCCTGTTTGAAAATGTGGAAGAT
CCTGCTGTGATTACGTTCAGCATTATTGATGATTTGGAAGCAACTTCCGGCTTTACCATCCCGGATCTTGCCCGCACATA
TAATGTTGCCATGATCAAAAATGATCAGCAGACTTTCTCTGTTTCCACAAATGAGTCCACCAATACAAATCCTGCGGTTG
CATCGCCGCAGTTTGAAGTCAACTATAGTTCAACGGCGAATACGGGCACGGATTCTTCTTTCAGCGGCCAGCCCGTTATG
CTTACGGATGCGCTGTATACCTTTACGCAGACTTCAAACAATATGTGGTATATTGCTTCTCAGGGCGTGTACCTCACGAT
CGGGGAAGAGAATCAGCCCTCCACGAAGGACAGAGCCCCTGTTAAAGTTCTGAATCCGGAAAACGGTTTCTTCCAGTTTG
TGGATGAGTTAAACGAAGCGCTCTATATGTACCGCTCCGGTGGTAATATCGGCATGTTTGACCAAACCACAGCCTATGAC
GCTGAGCTTGGTGAAAACAGCGGCGGCGCGCCGGATGCAGACCGCGAAGGCACATTGTTCCGCCTGTTCCGCCCAACTAA
TCCGGGTGAGGAAAGCGGCGATTATGATCCTGTTCCCGGCTATAAGGAAGTGGACCGTGTTGTAGACGGCGGCAAATACC
TGATCGGTTGCGATATCGGCGGTTCTTTCTACTTCTTGTATCCTTCCTACCAGCCGGATAACGTTTATACCCACACCGTT
AAAGGCAACGCGGATTATGTGGAAGACGGTTTTGATATGATTGTTACTGCGCATCAGGCGGGCACAACCACCATCGCAGT
TGGGCTGGATACCTATAATATTGAAGTTTCCGATTTCTCCAGAGAGATCTCCGGCGTTGTTTCCTATGATCCCGTAATTT
ATACCCACGCCGGTACAGTGGCCAATCAGGAATCGGATATTGTATCGTTTGGCAGCAATATTTCTGATGGATCTTCAGAA
GGCGAAAAAATAACCAATTACACAGTGAAAGATGGATTTACCATCATTTCTATAGACGCTGTGGATTCAGCGAATAATCA
GCCGCTTGAAAATACGGATATTACGCCGCAGCCAAATGCAGAGGATGCGTCTGCGGGTCACCTTTCCGGTATACTGCCGC
TTGCAAATGACGGTACTTACAATAGTTTTGAGTCCGGCACCTATGCAACGCTGAAAACAACCGTGCGCGAGGAAAGCACC
GGCTTGATCTGGACGCAGACGGATAGATTGTATGTGGCGTCCAACCCGGTTCCTGGCCATGTGATTACCGGCAACAGAAC
TACAGAAAATGAAGGCTTTTGGGCTTATTATAATCTTCCGCTTGCCACGTATCTTCTGGCGGAAGGCTCCTATGGTAATA
CCAATCTGAGCTATGATTATTTCGGCGGCAGATATTATGTTGGCAATGCCACCAGCCTGTTCCCGTCAGACCGTATTATG
TCGTTCAACGGAAATGAAAGCGGCAACGCCGCCCATGTTTCCGTATTTCACGACCAAGACAATAACAACTTATTTAAAGC
GGCGGGCGTTTATTCCCATTATTGGGATAACAATAATAACGGCAGCAAGGAATGGTTCAATTTAGAGGATCAATATATAG
ATAATACAACGATTGCGTATTACTATTATGATAAGAGTTCGCCGAAAAATGAAGGCGTTACGGCTGATCCGTCTGATCCG
AATCAGTTTTCCGTTCAGATTTCCCGTATGCCTGTGGATACGGAATATGAAGCGGATGGCAACTGGGATAGAAGTATTGT
GATCGGCGCGCCCTCTGGCAGCGGCGTAAGAAGCCGTATTGAAAAGCTCTCCGGCGAGGGAGAGATTGCGTATCAGGAAT
ACCAGTATGGTCCGCAGGGCAAATATTATCTTCCGAATCCTGGCGATACGGAAGGGCTGCTTGCTCTGAAACGGCCGGCA
ACGATCCAGTGCACAACCACGGTTCAGCCGAACCAGACTACAAGTATGAGGGGCATTGTCCGTTATCAGGAGGGCGGTGA
AGGTGAACATGTTTCCTCGTGGAATGATATGCGCCTTACGTTTGAGATCAGAATGTGTGATAAAACAAACGAAAGAACGC
CATATGATCAATCCGTTGCCAGCGTGGAAAAATCCACTTGGTACACCACTTCTTCCTGGAACAACTATATGAATGCACTC
CTGATCCGCCAGGAATATCTCAACGATTACACGCTGCTCACCACTTCTGCGGAAAGAGATTATACTGCGCAAGAAGGCGA
TACCTACGCGGATTACTTTACGTATAACGGTGAGGATACGATCGATGTTGCTTACCGTTATCTGGAGCCGCGCGCAGATT
TTGATCAGCTTCAGCAGGCGATTGAGGACAGCACCCCGGCATATGATAACGGCATCGTGTTAGAGGACGGCAATAATTAT
ACGCCGGATAGTTATGAGGCTTTGATCAATGCGTATGAAAACGCGCAGAAGATCTTCACTGAACCTGATTATGACACGGA
AGATGAGCGCAACAATACGCCCGGTTATGTTATGACCCCGGATCTGAGCGATCCGTCCGCTATTATGGGTCCCGGCGTTG
TAGATATCATTCAGAGTGCAGACCATACGGATGAAGAAAAAGACGCGTATCGTAGGGATGTTCAGGTAAGAATCGATAAT
CTTACGGACGCATTGCGCGGCGCGCTCAATGGCTTGGCTCCGGCTGCCGACGATGATGTTTATGTAGCGGCTAAGGATGA
GTCTGAAAAGATCGATATGACCGCATACGCGGATAACGGCGCCCAGATTGAGCAGACGATCGATACCGGTGATCAAGCGA
TTTATAGAGAATATGACGGCGTGAATTATGTGAACCTGCCGGCTACAGCAGCAGGTCAGGGCACTTTGGACGGCCATACG
AAGTCTCTGCTTGAAGATATGAATATCAATACAGAGTCTGAACACGGCAATCTGAAACAGTTCCATGTTGACTATACGCT
TGATCTTGACGGCAGCAGCCAGTCTGTTCAGACCGTTGAGGGTAAAGCGGATTACTACTACGGTGAAACAGCCCATATTG
ATCTTACGCAGTATGCTTCCGATCAGTATACCGTTAAGATGACGGTTACCTCGGAAACCGGCGGAAAAGACGCCACAACG
TATAACGCGGCTGATTTTGATTATGTGATCCCGATCCTGATTCAGGAAGATACAGAGATCAAGGTTGAGGTCTACACAAA
TGCAGTTCTGACCGTAAAAGATTATTACGGCACGGTGATCGGCACAGCCTATATTGATCCTGTAGACGGCACCCAGGTGG
ATGTCTTTGGCGATGCGATCCGTATCGGTGATGTAACGGTTGCCACAGTGAAAGAAAACCCGAAATATACGTTCACAGGC
TGGTCCGTGGCAGACGGCTCCTATCAGCTTACAGAAGCAACGGAGATCAGCCAGTATGGCAGTCTGAATGCAGGTGAAAC
CCACACCTTTACGGTTCTGAGTGATGCAGGCACTGTAAATAACAGAAACAGCTTTGCAACGCCGTACTTTAATGAGAAAC
TGAATTTCGAGGCGCCGGAAGGCAGCGTTTGGACGCGTGTAGTCGGCGGTCAGATCTATCTTGCGTCTTATGATGCAAAC
TTTGTAAACTTCTCATCCAATGAATCTGTGGATTACCGTGCGTACTCGCAAAGCGAACTGAGTTCGCTGCCGGCTGAGAT
TGCACAGCAGATTACAGAAGATATTCCTGCTGTTTACGGCACCGGATATTTCCAGAATAAGAAGTTCACACTTTCCTGTG
ATTATTCCGCTCCGGAGGGTGTAACCGTTCTTGAAGCTGGTATTATTTGTTCCAGAACGGATGATGTTTCAACAGATGAA
ACGCTCCGCAAGGGGCAGGAAGGCGCATACACCGTTCCTGCAAACAGAATTGCGCATTGGAACAATGATGATCCCGCTTC
CGGCACATACACAATGACGCTGAATAACAGCGAAAGCGGAACCTATTATATGCGCGCTTATGTAAGTTACGCGAAAGATT
ATATTTCTGACGGTGAGCCAGGCAGCATCAGCGTGCCTTACGTAGAGTATTGCGAAAGAATATTCAAGTGTGAAAACGGC
GTTGTTACGGCTGTAAACTAA
>igc_K01186_V1_CD9-0_GL0044489_1352106_unknown_Lipid_Metabolism
ATGGAATTTCAAACCGTATTCGGGCCTGAGATCAAAGGGCCGTCAAAATACTACAGGATCCCCTCTCTGATTACGGCAAA
AGACGGCGTGCTGATTGCCTGCGCAGACGCGCGTTACTGCTCCGGCATGGACAATCCAAACCGGATAGACAAGGTGATCC
GCCGCAGTTTTGACTGCGGCAGAACATGGACGGATATGGCAATTGTTGTGCAGGAACACGGCACAAAGCAGATGCGTTCT
TCCGCCGCCATAGACCCCGTTATGGTATACAGCGAAAAGACGGGCAGGGTCATTCTGATCTATTCCCATACGCCGGCAGG
CATCGGCATCCGAAACAGCAAAAAGAGCCGAGGCGAAGACGAAAACGGCAACAAATATGTAAACGGCAGATTTTCAAGAT
ACATACTGAAAGGTGAAAAACTGTATAAAAGAAACGGCGGCGAAACGCCGTATACCGTTGATAAAAACGGAGACGTATTC
AAAAACGGCACGCGTTGCGGCAACATCTACACCGGCGGCAGATTTAAAGAAGAGAGCACTTCTTATCTGATGATGGTCTA
CAGCGACGACAACGGCGAAACCTGGTCTGAACCGAGATCGCTGAACAAAATGGTAAAAAAAAGCAGCATGAGTTTCATAG
GCCCCGGCCCCGGCTGCGGCATAGAGATCAAAAGCGGGAAATACGCGGGGCGTATCGTTGTGCCGGTCTATTTTGGAACC
AGAACATTTCCGCTGCGGCTGTCCTGCACAGTCATTTACAGTGATGACGGCGGCGAAAGCTGGACGATGGGCGAAACGCC
GAACAACACCAGAATCATAGACGGAAAACGCGCAGACTGCATGACGATTAAAGCAAAAGACATGCTGACCGAATCTCAGT
TAATAGAGCAGGAGGGCGGCAGGCTTAAATACTTTATGCGTAATCATGACGCGCGGCACAGCGCCGCAGTTGCATACAGC
GATAACGGCGGCGAAAGCTGGCATGACTACCGGCTGGACGAGGATCTGCCCCAGCCGATCTGCCAGATGAGCGTGATCAA
ACTGACCGGCACACAAAAGCCGACGGCGGTGTTCATAAACCCGGCAGACAGGCAGAAACGCCAAAACGGCACCGTTCGTT
TGTCTGAGGATGACGGCGAAACCTTCGCCTGGGCAAGGCAGATCAAAGCAGGAGACTTTGTATACAGCGCGGCGGCGCAG
ATGCAAAACGGCGAAATCGGCGTTTTGTTTGAGCCGGACACTGCATGCAGGGAAATAAAATTTGTTTCCTTTTCAACAGA
GTGGATAAAAGGAAACGACAACTGA
>igc_K01186_V1_CD11-0_GL0035125_389939_unknown_Lipid_Metabolism
ATGGAGGAATATGGATTTATGAAAAGATTAGCATTACTTACACTTTTTTGTTCACTTGCTACTGGAGTTATTGCAGCACC
TAATGATGGTTGGAATGAAGGAATGACTATTTTTAAAAGTAAAACTATTACTGATAAAAATGGATTTAGAATTCCTGCTA
TTACTTCTACTTCTCAAGGAAATATAGTTGCAGTTGCAGACATCAGATATGATAATACTGATATGCCTGGAAAAGTTGAA
TTTTTAATAAAAACCTCTAATGATGGTGGAAATACTTGGGAAACATCTAAATTTACATCCCCCAAAGGTGGAATTACTGA
TCCTTCTATTGTTCATGATAAAATAACTGGAAAAACTTTCTTATTTGGTTATCAAAATAATAAAGGTATTACTGATCCTA
ATGGAAATTTTGATTTTTTTGTTTATTCTTCTAATGATGGGGGGAAAACATGGGATAACGGGGTATCTATCAAAAATCAA
ACCTTACCCAAAGGTTATAAGTATATACTCCAAGGTCCTGGAAACGGAATGACATACAATGGTAATATTTATATTCCAAT
TCAAGCTTGGCATAATACTGAAAACCCTGTTAATTCAGGCAAAAATCCTGGTACTTCAGGATTTATGTATAGTGAAGATA
ATGGAAAAACTTGGAAAGTATCTGGTTTATTAGCTGAACAAGGAATTGATGTAACTAGTGAAAGTAGTGTTTTCCATCAT
AATGGTAAAATATATTTAGCAGCTAAAGCAGAAGTTGGTCATAATGAAGCTACTTCTGGAACTGAAAAGAGAAGAGTAGT
TTATGCTACTTCTGATAATGGAAAAACATGGGAAAAGGTTGAAGAAAATTTTATTCCAAAAGATGCTGCTATGTGTGAAA
CTAGTACCTTAGCTTTAAATGATTCTGTTTATATAGTAGGTTTTGCAATACAAGATAAAATTCAAGGGGGATATAATAGA
GAAGATTTATATATTACTACTAATACAGGTAAAAGTTTAAAAATATTTGAAGGGAAAACTTTAGGTTACACTTCTCTTGC
TATGGATGAAGATAATTTATATATCTTATATGAAGGTAAAAAAGAAGATTCTGATATTGATATGAGAAGGTTTGATATCT
CTGCTAAAGAATATGCTAATATCAACGCTCAAATTCTTAATAGAGGTACTGACCTACTTGATGTACAAGATAAACTGTTT
GCTAGTAGATCGTACTTAACTGGAGAATATGCTAGTCAAGATAACTCTGGAGTAGAAGCTGTTATCTTAAATGGTAATTA
TAAAATTGGAGCTTTTCATAAAAATTCTAAAGAAAATAGTAAAGATGTATATAGAACTATAGAGTACAATACTGAAGATA
CTACCTTAGTACTTTCTCAAGATAATGTTATTACAAATAATGATAATATTTTTGCTGGATATCAATATACTAAACTAAGT
TATCTAAACGGAAGTAAAAATGATATCAATTCCTTTGTTATTGGTTATTCTTTAAATCATAAATTTGAAAATGATTTTGG
ATATAATTTAGGAATAAATGGTATCTATAGTAACAATAAATTAGATAGAAATGAGGCTGAAGGATTAGGTAAATCAGCAA
GTTTTGATTCATATAGTATATCTTTAAAAAATGAGATATATAAAGATATAAAAGTTGAAGAAAATACTAATCTTAATCTA
ACTGCTGGTCTAAGAACTACTTACTTTGAACATGATGATATAAAAGAAAAAAATGGAAATGGATTTAATGATACTTATGT
TGATAGCTCTACAAATTTCTCTAATGAGATATACCTTAAAGCCAGTGCTGAACATGACATAAGATTTAATGAAAAATTTG
CTGCTAAAATAGGAGCAAATGTTGGATATAATAAAGAACTTATGAATGTTGATGATTGGAGAGATAAATTTACTATTTTA
GATGTTGAAAAAGAGTATGCTAGACCAGTTGAAAAACATAGTGCTGGAGTAGCAAATGCTGGTTTCCATCTAACTTTAGA
TTTTGCTGATAAAGTAGAAACTACTCTTGCTTATACTGTTGATTCCACTGGAGAAGGTATAACTACTGGTAGACTAACTT
ACAAATTCTAA
>igc_K01186_V1_CD12-3_GL0046244_1915265_unknown_Metabolism
ATGTATTGGAACGAGGAAATGGGGACTGTGGAGGCGGTTCTCCCGCCGGGGGGCTATCAGACCGCCCACGGGCCGGGACT
TTTAGAGCTGGAAAACGGGGATATGCTGTGCGTCTGGTTCGCAGGCTCCTTTGAGGGGAACGCGGATGTGAACGTGATCT
GCGCCCGCCTGAAAAAGGGAGCAAACCGCTGGGAGGAGCCGGTTCTGGTATCCCATGATCCCGAGCGGAGCGAGCAGAAC
CCTTCGCTGTTCGCAGGGCCGGACGGAAAGGTGTGGGCCATGTACACCTCCCAGCTTTCCAGAGTTGAGGGCAAGGACAA
CATGCAGTTCACCTCCGTGATCCGCTGCCAGAAGAGTGCAGACGGCGGCGAGACCTGGAGCGATTACGAGACCGTATTCC
CGGAGGAGGGAAGCTTCTGCCGTCAGCCCATCCAGGTACTCTCAAACGGGCGCTGGATCTTCGGAAACTGGATCTGCACG
GACTCCGAGCTGGGGCTCACCGGCGATCCCACCGCCTTCCGCATTTCCGACGACCAGGGAAAAATCTGGAAAATGGTGGA
TATGCCCGAGAGCAACGGCGCGGTTCACGCCAACGTGGTGGAGCTGGAGCCGGGACATCTGGCGGCCTTCATGAGAAGCC
GCGCGGCGGATAATATCTACCGCAGCGAGTCAAAGGACAACGGGGACACCTGGACCAAGCCGGTTCCCACGGTTCTGCCC
AACAATAATTCCAGCATCAGCGCGGTAAAGCTGAAGAGCGGAAGAATCGCCATCGCCTACAACCCCACCTGCACGCCCTG
TCCCACACCTGGGATCGCTTCCTGGCCGGGCCTGCGCTGCCCCGTGGCTGTGGCGCTGTCCGAGGACGGCGGCCTCACAT
TCCCCATGATCCGCTATATGGAGCGGGGCGAGGGCTACATGGGAGACGAGAACAAGACCAACAACCGGCAGTATGAGTAT
CCCTATATCATGCAGGGCAGGGACGGCAGGCTCCACCTGGCGTTTGCGTACAAGAACCGCCTCAGCGTGAAATACATGAG
CTTTACGGAAGAGGACGTCATGGGCAAAAAGCGCGAGACAGTAGGACTCTACAATCCGACCTCAGCCAAGGTCCAGTGA
>igc_K01186_V1_CD15-3_GL0016697_4116957_unknown_Lipid_Metabolism
GATTCGCCATTTAAGGTGTTGAAGACAAGTTATCTGTATCTTACTAAGAGTACTAATGGTGGAGCAACATGGTCTGCACC
GACTATGTTGAACTCACAGGTTAAGAATTCTTCTGATAAGTTTTATGGTGTGGGTCCTGGACGCGGTCTGACAACAAGAC
TTGATAATGGAACCGAAAGAATTATCTTCCCATGTTATACTTATACGAATGACGATGGTAATACAAGTGTAATTTATTCT
GATAATGGTGGACAGACCTGGACACGTAGTAACAATATTCCTGACCAGACATCAGAGGCAACGTTGACAGAGGTCAACGG
AAAAATTTACATGTTTACACGTCATGGTGGTTACTATGTATCTGAGGATCATGGAGCAACATGGGGATCTAGACAGAATG
TTAGTGGAATTAGTTATACAACCTCCTGCCAGATGAATGTGATTACTTATTCGAAAAAAATTGATGGCAGGGATGCAATT
CTTTTATCAGCAGGAACTAATGGAAGAAAAAATGGAAAAATTTTTGTTGGATTAGTACAGGACGATGGAAGCATTAACTG
GGCATATGACTATCAGGTTAATACTGGTACTTATCAGTATTCGTGTATGTCTGAATTAAATGATGGTACAGTTGCATTAT
TGTATGAAAACGGGAACGCATCTGAAAAATTTGAGAAATATTTA
>igc_K01186_V1_CD15-3_GL0107748_58928_unknown_Lipid_Metabolism
ATGAAAAAAAGCACACAATTTGTATTGTTCTTTTTGTTATGTTTGTGTTCATCCTATTTAGTAGCACAAAATTTACCGGA
GCGGACGTTGGTTTTTGATATGAACTATGACGGTTCCAAATATTACCGTATTCCGGCTTTGACAGTAGCTGCAGATAAAT
CTTTAATTGCGGTAGTAGATAAACGCGGCAATTCGTTGCAGGACTTGCCCAATACAATCAGTATTGTATCGAGACGTAGT
ACTGATTATGGAAAGACATGGTCGGCTCCGGTCGTGGTAGCGCAAGGTGGTAATGGTAAAACGTATGGAGACCCGGCTGT
GGTATTGGATAAGAACTCCGGGCATTTACTTTGCATTTTTGTCGGTGACCAGGGTTTATGGACAGCAGCTCCTTCGAATC
GGCAGGGTATTTATATCTCAAAGAGTATGGATAATGGAATTTCATGGAGTGCTCCCCGGGCTATTACCGACCAGATTTAT
AAAGAGCATTCCGATTGGTATGCCGCTTTTGCCGGTTCTGGCAATGCACTGCAATTGAGAGACGGGCGTTTAATGTTTGT
GTTGGCTGTTCGACCGGATAGTCGCTCAAATGGTCCGCTTTATAATTATGTTTGTTATTCGGATGATGGAGGAGATACAT
GGGATGTGTCTGGTGTTGCGGAAACTATTGGGGATGAGGCTAAAGTTGTAGAACTTGAAAATGGAGATATATTGATGAGT
ATCAGAAATCCGAATAAGGGATATCGAAAATTTTGCAAATCTACAGATAGGGGGGAGACATGGGGACGGTCTTATATGGT
TTCCGATTTGGACGACCCTGCTTGTAATGGGGATATTGTTCGCTATTCGTATTCCTCTGATGGGCAAAGTTGCCTATTGC
ATTCTTTGCCGGCGAGTTCTACTACTCGTGAAAATGTTACAGTTTATTTGAGTTATGACGAAGGCCAATCTTGGAAAGTA
AAAAGGCAATTATTTGAGGGATATTCGGCCTATTCTTCTCTGGCTGTTTTACCGGATGGTAGTATTGGTGCTTTGGTAGA
AGAAGGTAAATGGGATTCGAGTTTGCCTGGTGATGATGGATTTAAACTTGCTTTTTATCGTTTTACGATGGATTGGTTGA
CGGGGAATGCAGAACCGGCTCCTCAAGTGAGTAATACATTACAATTGAATGGTGTCGACCGTTATATGCGTATTCCTAAT
GCCGAAGAGCTGAATCCACAAATAGGAGGTACATTTACAGTAACTTGTAAGGTAAAAATGGGGTTTACAGGTAGTACATG
CCGTTTTGTAGCAAAGCGTTCTTATGAAGGAACAAACAATAGTGGTACAACCGGTTATGAATTATGGGGTGATGGTAGCG
GTAATACAAAGTATTCAGTGAATTTGTCTCCTCAGGGCGATCCATGGGGAGGAAAAGGTCATGGCATTGGGATTTCTTTT
CCTGAGAATACATGGGCTCATTTGACTTGGGTTTACGATGCGGTGAATAATAAAACGATAGCTTATGTTGACGGAGTAGA
AAAAGAAAATAAAACATTGGACGGTGCGTTTAAAACAAAACCTTTGGCCAATAATTTTGATATTTTAGTCGGAGCCGGAT
GGCTCAATGAGAATGGAGCATTATCGGTTCCCTCATATTTTATGGATGGGGAGATGGATGATGTACGTTTTTATAGTAAA
GCGTTGACAAGAGAAGAAGTTATTGCCGACATGACGTCTGTTGTAGGTGAGAATACGGAGGGTCTTATTGCTGCTTATGA
TTTTGCAAATATATCGGGCACGACGGTACCGGATATCTCGGGACATGGTCACGACGGAATTTTGGTTAATTTCCCGGATG
TGGCATCTCGCTATCCGGTGACTATAACTTCACCAGATGAAGTTCAAGGTACGTTAAAGGTATTGAATGGAGATGCAGAG
GTAATTAGTGGCATAAATATTGCAGAGAATACAATCCTGACAGTTGAAGCTATTCCTGCTGAAGGTTATCGATTGAAAAG
TATTTTGATTAATGGCACACCTCTACCAGCAGGAGTTAACACGTTCACAGTAACAGGGATTACTACTGTTACTGTAGAAT
TTGAACGTTTGGAAGATGCTGGTCCGGAATATTGTATTCCCGCAGGAACGAAGATTAATGAAAGATATCTTACGGCAATT
ACTTCTGTAGGGGCAAAAGAAGGGACGGAAGAAATCAACTATACGGCCAATGCTCCGCTTGCGGTTGTTTATACGAAATT
GAATCAGTCTCTGACTGTAGAACAGTCTTCTACATTTACTATTTCTTTCGTAGGAAATAATGCCGCCAGTAATGGGTTGA
AATATACACATGCTGAAATTTTTGCAGACTGGAATGGAGATGGGGACTTTACAGAAGCCGATGGCGAGCGTGTAGCAATG
GTGGGTGAGTGTGCTCCCTCCGTGACGAATAATTGGAATAATGGGGAGCGGATGGAAAATATCGTACAAGAGTTTCGGGT
ACCTGCTGATGCCAAAATCGGGAAAACTTGTATACGTATTAAATATACCGATGCATGGCATAATCGTAAGAATCCATCAG
ATCCTGCATATTTGGATGGTCCTTGTAGTGAAGTAGATAAAGGTATGGTATATGATATTCCGGTGATGGTAGAGGAGCAT
ATGCAATTGCCACGTACAGTCCTTATTGAAACACCAAGCCAAATAGGTGCTCATTTGGATGTGTATTATAGAAAATCGGG
TTCTATTATGCCTGTGGTTGTAAATTCTGGAGATAAAATAGAGATAGGGACTAAGTTGATTATTGATGCTTATTCTGATA
TACCTAATAAATTGCAGTTGGTGTCTGTCAAGGTAAATGGAGAAGATATAAAATCAGTAGATGGAACATATACTTATACC
GTAATGGAAGGTAAGGATAATATTATGATTTCTGCGGAATTTGCAACTTTATATGGCCTGACTATTGATGAACCTCAAAA
TGGGAGCATAGAAGTACGTTTGGAAGATTCGGATGAGCTTTTGCAAAATGGAGACAAGATACAGGAAAATGCGGTAGTGC
TGATTAAGCCCATTTCTGATGAAAATTATAAAGTGTCTTCTTTGAAAATAAATGGTTATGAACAGATAGGATTTTTGGAG
GACGGTATTTATAAGCATCAAGTTACAAAAGATTTGAGAATTTCTGTGTCATTTAAAAGAGTACATACCCTGACAATGGG
AAAAGTTGAAAATGGAGTGATAGAAGTACGTATATCAGAGAACGGAGTATTGGGTGAATTGTTGGGTAATGACAGTAAAG
TTGAGGATGGCGTTGTATTATCAATCAAGCCCGTTGCAAATGACGGTTATGAGTTACATTCTTTGTTATTGAATGACAAT
GAGATAAAAGATTTATTATCAGATGGAGTTTATCTTCAGACTGTAAAAAAGAATATTGTAATTGATGCAGAATTTTCTTT
AGTTAGTAGTTTGACAAATGAGTGGAACAACGGTATTCATATTTATCCAAATCCTTTTATAGGTAGTTTTATGGTCAATG
GCATATCGGCAGGCTCACTGATTCAGATATATAATATGTCTGGCGTTTGTGTATTTTCGAAAGTTGCCGGTGCTAAAACT
TTAGTTGTACATTCAACTGAATTTATGTCAGGAATATATATATTAAAATTAACCGACAATAATGAAAGTCGAGATTATAA
GTTGGTTAAAAAATAA
>igc_K01186_V1_CD15-3_GL0116808_726279_unknown_Lipid_Metabolism
ATGGGAAATATATCTACTTTCATACAGAAACTATCGATTATTTTATTAGGAGGATATATAGCTTTTAATAGCATGATTCA
AGCTCAAGTACAAAACCTTTATCCAAATCCACCTGATAAAATTATAAGCACCATCGTACAACAAGGTACTGTCATGACGG
GAATCGGAAATATAGATGTACCTCTATTACGTACAACCATCATCGTTTCTGGTTCTAATGATAATGAAACTTTAAAAGAG
ATAAGAGGCAAGCTGGTAAACACTTCCAACTTTAATGATATAAAAAGAATTAAAGCTTATTTAGCTCCTGATACATATGA
CTTAAATACTCAAAACGCAACTTTATTAGGAAACACAACAGTCAATTCAACAGGAAATTTCAATATTAAATTGAATAACC
TCTGTCATCTGGACAATGGGAATCATTATATTTGGATAACAGCGGATATTTCGGATACGGCCAAAGAAGGGAATACTGTC
GATTTACAAATTAATTCTTATTTAAGAGAAAACGGCAATACAATATACGAAAATAATGGTAATCCTGAGTACTTTGCTAC
TATCTTTCTCTCCGAATCTGTCGTATTTCACCCGGGGGACAATAGTTCCCGTTATTATCGTATACCAGCGATCACTACAG
CCAAAGACGGTTCCATCGTAGCAGTATGTGACCGTCGCTGGAATAGTGAAACCGATTTACCCAATAATATCGATATTGTA
ACTCGTCGTAGCACTGATAATGGAAAAACATGGAGTGAGCCGACTACTATCGCCGGAACCCTTGGCAAAGGAGGAAATTA
TGGACATGGAGACCCCGCTATCGTCACTTGTCAAAATGGAGATATTATCGTATTGATAACAGCAAAAAATGGTTTCTGGG
ATGGTACTCCAGACAAACCCGCTTTAATAAAAAAAATAGTCAGCCACGACAATGGCATTACTTGGGACACTCCTGTAGAC
ATCACTTCTCAAATATACGGCCCCAACTGTCTCAATCCTGTTACTCGACAATGGAAATCTCTTTTTATTAGTTCCGGAGC
CTTTATTCAAACCCGCTCAGGAAGGCTAATAGCAGCCATGCTTGTACGCGACGAAGGAAAAGGAAAACATAATTACCTCT
TATATTCTGATGATAACGGCATTTCTTGGAAAGTTATAACCGAAAAAGCTATTCACAATGGAGATGAAGCAAAAATAATA
GAACAAAACAACGGAAATATTCTTATCAGTTCACGAAATCCAGGAAACCGCCTTATGAATATCTCAAATAGTAATGGCAC
AGGATGGGCGACACAGTGGAAAAATAATGATATATGGGGAGCAAGCTGCAATGGAGATATGATTCTATATACTTCTACAA
TCGATGGCTACAACAAAAACCGTCTCTTACACAGTATTCCTTGGGCTGAAGACCGTCGCAATGTAAGTGTTTTGATAAGC
TACGATGAAGGAAAAACTTGGGGATACCGTAAAACTATCTGCTCTAAAAATTCCGCATATTCTGCATTGAACATTTTGCC
TGATGGAACTATTGGCTGTCTCATTGAAGATCAATCTATTGCAGGAGGTTACTCAATGCGTTTTGTCTGTTTTTCTTTAG
AATGGTTAACTGATAATACAGACACATACACCCCTTCATTAATTTGTTCAAAATCATACCAATAA
>igc_K01186_V1_CD21-0_GL0011864_3422037_unknown_Metabolism
TATACAGCGGTGGTACGCTGCCAGAAGAGCACCGACGGAGGCCGTACCTGGGGGCCTTACGAGACTGTATTTCCAGAGGA
AGGCACATTTTGCCGCCAGCCCATTCAGGTACTTTCAAATGGCCGCTGGATCTTCTCAAACTGGCTCTGCACCGATTCAG
AGGAAGGGCTTTCCGGAGATCCAACCGCTTTTCGGATCTCCGATGATGAGGGAAAGACCTGGCGCATGGTTCATATGCCA
AAGAGCAACGGCCATGTACACGCCAATGTGGTAGAACTGGAGCCGGGGCATCTGGCGGCTTTTATGAGAAATCGTGAGGC
CTACCGCATCCACCGCAGCGAGTCCTTTGACTGGGGCGAGACCTGGAGCGTTCCGCAGCCCACGCCTCTGCCGAACAACA
ACTCCAGCATCAGTGCAGTTAAGCTTCAGAGCGGCCGTGTTGCCATTGCCTATAACCCTACCTGCACCCCGGATCCTAAG
CCGGGAAAGGCCGCATGGCCTGGACTTCGCTGCCCGGTGGCTGTGGCGCTGTCTGAGGACGGCGGACTGACCTTCCCGAT
CATCCGGTGGATGGAGCGGGGCGAAGGCTTTGTGGGAGAGGAAAATAAAACAAACAACAGGCAGTATGAATATCCGTATC
TGATGCAGGGAAAAGACGGTATGCTCCATTTGACCTATGCCGCCAGAACCCGCCAGGGAATCAAATATATCCGTTTTAAA
GAGACAGACGTGCTGGGTGAAAAGCGGGAGAAGATAGGGCTTTATAATCCCACAGCGGCCCAGACCCGCTAG
>igc_K01186_V1_CD21-4_GL0057543_6211729_unknown_unknown
ATGACCTATCCCAAGCTTCCCGGATTGACCTGGGACGGAACCATCTATGAAAATGACGAAATGGGAACTCTGGAGGCGCT
GCTTCCCACTGGAGGATACCCCACAGCCCATGCGCCCGCTATGGCGGAACTTCCAGACGGCAGTCTTTTGTGCTGCTGGT
TTGCGGGAACATATGAGGGAAGCGCGGATATCCATATCGTGTGCTCCATTCTGCCAAAGGACAAAACGGCCTGGACAGAA
CCGGTGAATATTTCCGGGGATCCGCAGCGCAGCGAGCAGAATCCCTCCCTTTTTTATGGCCCTGACCATGCGGTATGGGC
TATGTACACGGCTCAGCTGGATCGGCAGGCGGGCAAGGACAATATGCAGTATACAGCGGTGGTACGCTGCCAGAAGAGCA
CCGACGGAGGCCGTACCTGGGGGCCTTACGAGACTGTATTT
>igc_K01186_V1_CD21-4_GL0069701_1756832_unknown_Metabolism
ATGAGAGAATATGTGGAGCTGAACTGTTTAGAAGAGGATGGCAGACTGTATCACAATAATCTGCTGGATACGATAGAGGC
GCTGATTCCCAACCAGTTTGACAGTGTGCATGCGGCAGATCTTCTGGAATTGCCTGACGGTGATTTGCTGGCCTGCTGGT
TTGCAGGGAGTGATGAAGGAAATGCGGACATCAGCATTGCCGTGTCACGGTTAAAGGCAGGAGAAAGCAGATGGAGTGTG
GGCGAGATCGTTTCGGATGATCCGTCCCGGTCAGAGCAGAATCCTTCTCTTTTTTTAACACCTGGCGGAGAAATCTGGTT
GATGTATACGGCACAGACTTCCCGGACACCCGATGACAATCCGAATTTTAATCTGCAGTATACGGCCGAAATACGGAGAA
AAATATCTAAGGACAACGGCTATACCTGGGGGCCTACGGAGACCATGTTTTCCCGGCCGGGTTCCTTCTGCCGTCAGAAA
ATACAGATTTTATCTAATGGAAGATGGGTGTTTGGAAACTGGATCTGTTTTCCGGATGAGTCGAGAAACGGCAGTGATAT
CACTGTGGTGCAGATTTCAGATGATGAGGGAAAGACATGGCGGGAGACAGAGATTCCAGACAGTGCCGGCCGTGTACATG
CCAATCTGATGGAAGTGGCTCCCGGGAAATTGACAGCTTTATTCAGAAGCCGTTTTGCGGATCACATCTATATTGCATAC
AGTGAAGACTATGGGGATACATGGACGAGTCCGGTGCCAACCTGTCTGCCCAATAACAATTCTTCCATTTCTTCAATAAA
ATTACAGAGCGGCAGTCTGGCTCTTATTTACAATCCGGTTAAATTCAACGATGATACAGCGAAGACGGTCTGGCCGAATC
AGCGTTGTCCGGTTACCTTTGCCATCTCAGATGACGGCGGAAAGACATGGCCCTATAAACGTATCATTGAGTTGGGAGAA
GGATTCGTCGGTGAATTTAATGATATCAATAACCGCCGATATGAGTATCCCGTTATGATGCAGTCAAAAGACGGAAAAAT
TCATGCGGCCTACAGCTTTGGAAACCGCAGATGTGTCAAATATGTGTGCGTGGATGAAACGTGGATCCGGGGAGAGAAAA
TGCTTCCGGGTGCAGAAGGCGATTCCGGAATGCCCTGCCAGAGGTAA
>igc_K01186_V1_CD21-4_GL0071021_2933754_Faecalibacterium_Metabolism
AACCCCTCGCTGTTTTACGGCCCGGACAACGCGGTGTGGGCCATGTATACTGCACAGCTCGACCGACAGGCTGGCAAGGA
CAATATGCAGTACACAGCGGTCGTCCGCTGCCAGAAAAGCACCGACGGCGGCAAAACGTGGGGACTCTATGAGACGATCT
TCCCCGAGGAGGGCACCTTCTGCCGCCAGCCCATTCAGGTGTTGAGCAATGGCCGCTGGATCTTCGCCAACTGGCTCTGC
ACCGACTCGGCTGAGGGCCTGTCCGGCGACCCCACTGCTTTCCGCATTTCGGACGACGAGGGCAAGACCTGGCATATGGT
CATGATGCCGAAGAGCAATGGTCATGTCCATGCCAACGTCGTAGAGCTTGAGCCGGGCCATCTGGTGGCTTTCATGCGCA
ACCGCGAGGCCTACCGCATCCACCGCAGCGAGTCCTTCGACTGGGGCGAGACGTGGAGCGAGCCGGTGGCTACTCCGCTG
CCCAACAACAATTCCAGCATCAGCGCGGTCAAGCTGCAGAGTGGCCGCATCGCCATTGCCTATAACCCCACCTGCACCCC
GAACCCCGTGCCCGGCAAGGCTGCATGGCCCGGCCTGCGCTGCCCGGTGGCGGTGGCGCTCTCGGAGGATAGCGGCCTGA
CCTTCCCCATCATCCGCTGGATGGAGCGCGGCGAGGGCTTCATGGGGGACGAGAATAAGACCAATAATAAGCAGTATGAG
TATCCCTACCTGATGCAGAGCCGCGATGGTGCCATGCACTTGACCTACGCGGCCCGCACCCGGCAGGGCATCAAGTATGT
CCGCTTCTCGGAGCAGGACGTTCTGGGCACAAAGCGGGAAACCGTGGGTCTGTATAACCCCACCGCAGCCCAGAGCCGCT
GA
>igc_K01186_V1_CD25-0_GL0070187_300294_Bifidobacterium_Lipid_Metabolism
ATGTCGCATATTCCCAATCAAATCCACCAGACATGGAACAGTGCGCTGCTTCCGGAACAGGGGGGAACGCTGCATGCGGC
GTTCCACGTCGCCACGGACGGCATGCTGCTGGAAGCGCGAAACGCCGAACGCGTCGCGCTGGCGGTCACGGTTTCCCGCG
GGTCGCTGGTCGTCGAAGCGCCCGAAGACCATATTGTGCTGGACGTCGAAGACACCTACGGCGTGCAGTTCGGCGGTGTC
CACGACCTTCATATCACCTTCGGCGATTTTGGCACGCGAATCTATCTGGATGGCTATCAGGCCTTCGCCTGCGCGACCAA
CATTTGCCCGTCGAAGTATGCGCAGGCTGGCGTCTTCCACTGCGCCAATGAAGCGCATATCGGCGTTGAGCGGCTGGAAT
GCTTCTCGGAGGCTTGGACTTCGGAGCGTATTCAGGGCAGCGTTCCCGTGCCGCAGCCGGATATTGAGTTTGCCGCGGCC
TATTTGGCGGACAAGGATGTGAAGACGCTGCACGGCGTGACCGACGGCACGATCTACGCGCAGTTCCGCGTACGTGGCGT
CGGACAGTTCGGCACGATTCTTGCGGCGCGCGATGACGATCGCCAGATCATGAACGTGGACATTGACGATGACGGCTTTG
TGTACCGCGCTTTCGTCAAAGGACAGTGGTGTGAGTATCGCGCCCACGGCGATTGGAACGATGGCGGGTGGCATGATCTG
GTCATCCGCGCATTCCGCGGTGCGGTGGACATCTATGTTGATGGCAACATGGAAACGCATCAGCCCGGTCAGGTGTTCTT
CGGTGATCTCGAGGGGCTGAGCTACGTGTCGATCGGCGAGGACACGGCCGGTGTGCGGTTGTGCGGCGAAGTTCGCGGCG
GCGGTCTGTTCCTGTATCCTCTGGGAGAAGGGCAGATTCGCAAAATCTCCGACGTGCCGCCCACCACCGATACCGCGTTG
TTCGACAAAGGATATGAAGGATCCGCAAGCTACCGCATCCCGTCTTTGGTGACTACGCCCTCCGGTGTGACGATTGCCGG
TGCCGACCAACGTGTGGTCATCTCCAACGATGCCCCCAATGAGATCCATTTCGTTGTCCGCCGCTCCTTGGATAGCGGAC
AGACGTGGCTGCCGCTGCAAACCGTCATCGCCTTTCCCGGTGATGGGCTGGATGGCGCGAGCGTCATCGACTCATGCATC
GTCTGTGATCGTGAGACAGGCCGTGTGACGGTCGTCATTGACCATTTTCCGGGCGGTCGAGGCTTCGCCAACGTTGAAAA
GGGCTTGGGGCTGGATGCCCGGGGGCGGCTCATCCTGCACGATGGCGAGGGGGCGGAATACCTGCTCCAACCTGATGGTG
CGGTAACGTCCTTGGACGGAGAAGCCACGTCATACCGTGTGGATGAGGATGGCAATGTCACACGCGATGGTGAGTCCGCG
GGCAACATCTATCTCAAGGAGGGCGTCGACCCGCATGAAAGCCTGCTGACCGCGCGTACCAGCTATCTGGTGGAAGTGCA
TTCGGACGATGACGGCGAAACATGGTCCAAGCCCAGGCACATCAACCATATGGTCAAGGAAGGATGGATGGGTTTTCTGG
GCACGTCGCCCGGCAACGGCATCCAGCTGAGCGCCGGCAAACATCGGGGGCGACTGCTCATCCCGTACTATTGCACCGGC
ACGAGCCCCAAGTTCAACGCAGGCGGCGCGCTGATCTCCGATGATGGTGGCCAGACGTGGCGCAGAGGCAAAGCCATCAA
CGAGGGGCGCGTAGTCAACGGCAAGGTCGTGGACGAACGGGACGTGCGCGATGACGATGCCACCACGCACGAATCGGTGT
TCGTGGAACGGGCCAACGGCGATGTGCTGTGCCTGTTCCGCAATCAACATCATCTGGGCAGGGTCGGCAAGGCCGTTAGC
CATGATGGTGGTGATACATGGGAAACCGTTGAGTTCGATCCCGATCTGCCGGACATCTTCAGCCAGCCCAATGCGGTGAC
GGTCCCGTCCAAAGCCGGCGAGGAGCCCGGCTGCGCATCCGACCGGATCGTTTTCGCCAATGCCAGCCTGATGCGTCCCT
ACCGTGGCTGCGGTGTGCTGCGGCTGAGTGAGGATGGCGGCCGCACGTGGGCGCGCAATCGGTGCTTCAATCCCTATCAC
TATGTCTACCAGTGCATGTCGGTGCTGCCGGATGGGGCCATTGGCCTGTCTTGGGAGCGGGAAACGGCCGGAGTGTACTT
CACGCATCTGCCGCTGAGCTGGTTCGGAGTGAAGTCGGCTGCGGAGGAGTGA
>igc_K01186_V1_CD25-4_GL0027563_5736491_unknown_unknown
GGCAGCGGCCGGTGGAGCGAGCCGGTGCTGGTTTCCGGCGATCCCCATCGCAGCGAGCAGAATCCCTCGCTGTTCCTTGC
CCCCGGCGGCGAGGTGTGGGCCATGTATACAGCCCAGCTGGACCGCATGGAAGGGAAGGACAACATGCAGTTCACCTCCG
TGGTGCGCCGCCAGCGCAGTACCGACGGCGGCCGCACCTGGGGGACCTATGATGTGGTATTCCCGGAGGAGGGCACGTTC
TGCCGCCAGCCCATCCAGATCCTCTCCAACGGACGCTGGATTTTCGGTAACTGGATCTGCAGCGACAGTGCCTCCGGTTT
GGCGGGGGACCCCTCTGCCTTCCGGCTCTCCGACGACCAGGGAAAAACCTGGCGGCGGGTGGACATGCCAGGCAGCCACG
GGCGGGTGCATCCCAACGTGGTGGAGCTGGAGCCGGGACATTTGGCGGCGTTTATGCGCAGCCGCGCGGCGGACTTCATT
TACCGCAGCGAGTCCTTG
>igc_K01186_V1_CD25-4_GL0049524_6689100_unknown_unknown
AGCATCAGTGCCGTGAAGCTGAAAAGCGGCCGGATCGCCATTGCCTATAATCCGACTTGTACACCAGAGCCGAAGGCGGA
CGAGGCCGCATGGCCGGGCCTGCGGTGCCCGGTGGCCGTGGCTCTCTCCGAGGACGGCGGGCTGACGTTCCCCCTGATCC
GCCACATGGAGCTGGGGGAGGGCTTTGTAGGGGAGGAGAACTCCACCAACAACCGCCAGTACGAGTACCCCTACCTCATG
CAGGGAAAGGATGGAATGCTGCACCTGGCCTTTGCCTATCAGACCCGCCGGGGCGTAAAGTGGATGACATTCTCCGAAGA
GGACGTCATCGGACGCAAGCGGGAGCGGGTGGGCGTCTACAATCCCACCGCGGCCAAGGTCCAATAA
>igc_K01186_V1_CD27-0_GL0076250_23555_unknown_Lipid_Metabolism
ATGAAAAAAAGAGGAAGGGCTTTAGCGCTTCTGCTTGCCGCGGTTTTAACGGTCAGTAGTGTGCCGGGAACAGTTATGGC
GGCAGATGGCGTGAAGCCCCAAGACGGAACAACGAAAGAACAGCCATTCTGGAGTGGAACGGGAGGAAGTACAAAATTCA
GAATCCCATGTCTCGTATCTCTTAATGACGGCACACTGGTAGCCGGATGTGATGCCAGATGGAATACGGGTGGAGACGGT
GGTGGACTGGATACGATCGTATCCCGTTCAACAGACAAAGGAAAGACATGGCATTATACTTTTGCTAATTATCTTGGAGA
TAATGGAAATGTTTGGAATGGAAATTCCACAGCATTTATCGATCCTGCAATGGCAACAGATGGAGAAAAAGTATATATGA
TGGCAGATCTTTATCCGGCGGGATATGCGCTGAATAGTGCAAATCATGCACCGGTTGCAGGAAAGAGCCATGATGAGAAC
GGAAACATTCTTCTGGCAGATGCAAGAGGATGGACAAACTGTTGGGTTGCGGATCGTCAGAATGCGGCTAATTACACATA
TCATTTGGAAAAGAATGATAAGAAAAAATCTGACTCCGCATATGTGATCAAAGATGCAGAAGGTAAGACAGTAACAGGTT
ACACGGTTGATGCTTATTTTAATATCAAAGGAGAGAATGTAGATACAAACTTGTTTGAATCAGATTCTCCGTTCCAAGTA
TGGCCGACAGATTATTTGTATCTGACAACATCAGAAGATGGCGGAGCGACATGGTCTGTTCCTTCTATTGTTAATATGAG
AAAAGAAACAGAGCAGTCTCTCTTAGTAGGTCCTGGACGCGGTATGGTTACTTCTAAAGGAAGAATCTTATTTACGGCAT
ATGAATTTACTAGTTACGATAGAAATAGTGTAGCTATCTATTCTGATGACGGCGGTAAGACATGGACAAGAGGTCGGTCT
GTGACAAGTCAGAGCTCAGAGGCTGTTGTGACTGAGGCAAACGGAAAATTGTATATGTTTACTCGTCATGGCGGATATTA
TACATCTGAGGATTTCGGCGCAACATGGTCAAACAGACAGAATATGGGAATTAATTATTGCCAGACTTGCCAGTTGACAG
CAATTACATATCCGAAGAAAATTGATGGTAAAACAGCAATCCTGTTTGCTGCTCCGTCTGCAACAAACCGTGCAGCAGGA
AAGATTTTCGTAGGCTTAGTGCAGGATGACGGAACACTTGACTGGAAATATAACTACAGCATTAACGGATCTGCATATTA
CGCATACTCTTGTCTGACAATTCTTCCTGACGGAACGATCGGTCTTCTTTATGAGAGTGACGGAACTGTGATTACGTATG
AAGATTTTGATATTGAAGACGTTGCAAAAGGCGCGGCGATCGGAAATATCTGGTGTACAGACGAGAACGGTACTGTGGCA
GATGTTACAATGACATCTAATATGTCAAAAGAACTGACAGTAAACGGCTTGAAAGATGGCGCGCAAGTGAAAGTTTCTTC
TGACAATGAAAATGCAGTAACAGCAGCTTACGCAGGCGGTAAAGTGACATTGACTTCCAAAGCGGTAACAGGAATGGAAA
AAGCGACTGTAACTGTAGAGTCTGAAGGTGAAAAGACAACAGTCAGCGTAATCGTAACAGATGAAAAAGATTATGAGATC
GTAGATCTTCGTGTGGGAGATACGAAAACATATACAGACAAGACAGGAAATTACAGCGGCAGTGCATTAGAAGGTCTTAA
TAAAGATATTGCAGATGTGACATTGACAGGAGAAGATGCACAAGCAGTTGAGAAACAGGTAAAAGCACAGCTTGCAACAA
GTGAAGCACATTTTGACGGAGCAGAGAAGTCTTTGGATGAATGTTTGTTTACGTTTGCAAGTGTAGAAGGACAAGATAAC
ACATATACAATGTCTGCCAAGGATGGAGGCAAAACAGTATATGTAAATTACAGAAGTGCGGCTTCAGCCGGTACAGTATG
CGCAGAAGTATCAGCGAATATTAAATTAGAGGAAAGAAGCGACGATCAGACCTTTGAATTATTCGATATGACAGAAGGTT
CTCGTGGAAACCGTCTGTATTTCCATAAGGATAAAGAAAGTAAACTGCACTTCGACAGAAATACAAGCGATCATGCGAAC
TGTCGCATGGAATTGTATAAAAAGGCTGCAAACAGCAGTGCAGAGTCTGCGATTCCGGGATATGAGAAAGTGACAGGATT
GTCACAGATCACAAATGGCGAAAAATATTTGATCGCGGCAAAAGCAGTTACAGGAACTTATTATGTTGTAAATCCGTCGG
CTGCCGGAGAAAAGTATAAACATGTTGCAAAAGTAGTTGAGGAAACGATTCCGGTGAAACAGGAAGCTGCCGTAGCGCTC
GGAAGCAATGCACAGTTTAACGACAGAGGCGAGAAAAAAATCAGTAAATGTCTGTTTACATTCGATAAACAGGCAGAAGA
TGGAAAGTATAAAATTTTTGCAACAACGGAAGATGGACAGAAAGTATATCTTGGACCGAAATCCGCAGCTTCGGCACAGA
CTCCTCTTACAGCAACAGAGGCGGTGATCACAGTTGCAAAAACTGACAAAGGATTCACATTGGTTCAAGCAGAAGGCGCT
ACAAACGGCGGATATTTGTACTTCTGGAAAGATAATGAAGGTAAATTCCACTTTGACAGAAATAGCAGTGTAGATCCGAA
TGGAAAATGCGAATTTGAGCTTTATAAAAAAGCGGATAATGCAGAAGCAGCTGAAATACCGGGTTACGAGAAGCTGAACG
ACATGTCAGAAATCGAAGCAAACGGTCAGTATTTGATTGCTATGAAAGCGAAAGATAATAAGTATTATCTGTTGAATCCT
GCGACAGGAAATGATAAGTACAGTTATGTTGCAAAAGTGACAGGAGAAATGTACGAAGACGAAACGATCGGAGCGAAGAC
AGATATCACAATTACCGGAAAAGCAGAAGGCAAAACATCTGTGAAGATCGGTAACAAGACATACTTCATCTTCGTGAAAA
ATGATGTGGAAGAAGTAACAATCAAGATCGGCGAGACATATAACGTACCGGGCAAGATTTTAAATGAATCCGAAGTGACA
AAAGACGGTATCGTAAGTTTGGAAAAACGTGAGAACATGCCGCCTTACAAAGCAATTTCAGAAATCACAGAAGGAACATA
TTTATTCGGAAATAATAGTCATATCATGCTGAATACGGTAAGTACAGCAGCAGGTTCTGAAAAAGGTCTTGGAATGAAAG
CGGTCAACTTTAATAATGATGAGACTGCGAAAGACTTTATGTGGACGCTTACCAAATCAGGCGAAGGCTATACGATGAAA
GATGCCGCGTCAGGCAAATACATTTATATTTCTGGAAATAATGTGGAACTGAAGGATGCAGAGCAGGTATTGACGATCAG
AGCAAGAGCAAACGGAGGATTCTCTGTTTCGGCAAATAATTATTATCTGAACAACTGGGCAGGAAATAATAATAAAGTTG
CAGCTTATCCGAGTGATGATAACGGATGGAGCTTCTACAAAGCATCTGCCGGAAACGTAGTAACAGGTGTGAAAGAAGGA
ACAGTAACTGTAGCGGCATCAGAAGGAATAAACTATAAGATCACGGTGGTAAAAGACGTTCCTGAAGTAAAAGAGTACAC
AGTAACGGCAACAGTAAATGATGAAGCGATGGGTACGGCAAAGCTTAGCCCGGAAGTTGATAAGTACAAAGAAGGAACAG
AAGTAACGGCAACTGCGAAAGTAAAAGACGAAAGCAAATATGAGTTCGTAAACTGGACAGTAGGCGATGAAGAAGTTTCT
AAGAAGGCAGAGTACAAGTTTACAGTTGACAAAGACATGGAGCTTAAGGCGAACTTCAAAGCAAAAGATCCTGTAGAAGA
AACATTTACAGTAAAAGTAAAAGCAAATGACACTAATATGGGAGAGGTGAAACTTGATCCTGTAAAAGCAGAATATGCTA
AGGGAGAGAAAGTAAAAGCCATAGCTACATCTAAAGAAGGATACGAGTTTGTAAACTGGACAGTGGACGGAAAAGCAGTT
TCTGCAGAAGCTACATATGAATTCTTAGTAGAAAAGAATGTAGAACTGACAGCTAACTTCAAAGAGACAGAAAAACCGGT
AGAGCAGTTTACAGTAACAGTAAAAGCAAATGACGACAAGATGGGAACTGTAGCGGTCGATCCGGTGAAAGAAAACTATG
AAAAAGGCGATACAGTAATCGTGATCGCAGAAGCAAAAGAAGGATATGAGTTTGTAAACTGGACATCGGAAGGTAAAGTA
TTCTCCGATTCTGCAGCGTACGAGTTTGCTGTAGATAAGGATATGGAACTGACAGCGAACTTCAAAGCGAAAGAAGAGCC
GAAACCGCCGGTAACAGAAGATACATTCAAGCTGAACGTAACTGTAAACGACGACAAGATGGGAACAGTAAAACTTGATC
CTGCAAAAGAAAGCTATAAAGCAGGAGATGTCGTAACGGCAACTGCAACGGCAAAAGACGGATACAAGTTCGTGAACTGG
ACAGTAGACGGTAAGGAAGTTTCCGATAAAGCAGAGTATGCATTTAAAGTGGACAGAGATGTAACATTGAAAGCAAACTT
TGAAAAAGTAGCGGCAGATCCGAAACCTGAAACTCCAAAACCGGAGGATCCGAAAGATGAGGATAAAGCAATTCAGACAG
GAGACAACGGCGTATCACCGATCATTCCGCTTGCAGGATTAGCATTAGCGGCAGGAGCGGCAGCTACAGTTCTTCGGAAA
AAAGAAGACTAA
>igc_K01186_V1_CD27-0_GL0093097_2731011_unknown_Lipid_Metabolism
GAGCCGGCAGAAGCTAGTGAAGCAGATGTTGCAACACCTGCTTCAACTGTGGGAAATAAACCGGCTGATGGAACAACTGA
TGGTCAGCCATTTGCAGCAGGAACAGGCGGAAGTCAGAACTTCAGAATTCCAGCGATGGTAACACTATCTAACGGCACAA
TTGTGGCAGCAACAGATGCACGTTGGGATACAACAAAAGATGGATATGGATTGGATACAATCGTTTCCAGATCAACAGAT
GGTGGTGCAACATGGAATTATACATTTGCAAACTATCTTGGAGACAATGGAAATGTTTGGAATTCTAATTCCACAGCATT
TATAGATCCGGCATTGACAGTAACTGCCGATGATACAATTTATATGTTGGTAGATTTATATCCGGCTGGTGGTATTATTT
CCAGTATTAGCTATGGAACGGGTTATAACAGTGCTGGAAAATTGATGTTAAGCACTGGTGGTAACTCAAGTAATGATACT
TATGGATATTATCTGGATAATGGCAAGATTTACAGTAATGATGGTACAGAAGTCAGCGGCTTACAGGTAGATGATTACTT
TAATCTTACAGGAACATACAAGAATAAAACATATAATACAAATCTGTTTTTCAGTGATTCGCCATTTAAGGTGTTGAAGA
CAAGTTATCTGTATCTTACTAAGAGTACTAATGGTGGAGCAACATGGTCTGCACCGACTATGTTGAACTCACAGGTTAAG
AATTCTTCTGATAAGTTTTATGGTGTGGGTCCTGGACGCGGTCTGACAACAAGACTTGATAATGGAACCGAAAGAATTAT
CTTCCCATGTTATACTTATACGAATGACGATGGTAATACAAGTGTAATTTATTCTGATAATGGTGGACAGACCTGGACAC
GTAGTAACAATATTCCTGACCAGACATCAGAGGCAACGTTG
>igc_K01186_V1_CD29-0_GL0059515_1936217_unknown_Metabolism
ATGAGAGGAAGAAATGCATTTAAAAATGTGGACGTGATTTATTTGCGTTCACAAAAAAATATCCATATAACAGAACGATG
TTCTGAAATACAGAACGACAAAGAGGAGGAAGAAATGAAACTGATAATGGAGAGATGCCCAACGGATATGTGTCATGCAT
CTACTTTGTTGAAAACAGGTCCGGACAGATTTCTTGTAGCCTGGTTTGGAGGAACAAAGGAAGGCAATGGCGATGTGGCA
ATCTGGATTACAAGAGGGAATGAAGAACATTTTGATGCTCCGCAGATTCTGGCACAGTCTGATGAAGCTCACTGGAATCC
GGTTCTGTTTCGGATCAATGAGAGCAAAATTATTCTTTTCTACAAAGTTGGTAATGAGATCAGCAAATGGCGGACCATGT
ATCGGATTTCAGAAGATAACGGAGAAACTTTTGGAGAAGAAAAAGAGCTGGTTCAGGGGGACCAGGGCGGCAGAGGTCCT
GTAAGAAACAAGCCTGTCCGTCTGGAAAATGGAAGAATTCTTGCACCGGGATCAACGGAACAGGGAATCTGGAAAGCTTT
TGTGGATCGTTCAGATGATGATGGAGTGTCCTGGAATAAATCAGAAGAAGTTGAAATCCAGCAGCTGGAGTATAAAGCCG
GGGAAAGAACTGTTGAAAAAGACGACAGTTCCATTCCGGTAAGTGAGCAGTCCTTTTACGGAAGAGGAGTAATCCAGCCT
ACATTGTGGGAAAGTGCTCCTGGTCAGGTACACATGCTTCTCAGAAGTACAGAAGGCAAAATTTACAGAAGCGATTCCAG
TGATAATGGAGATACCTGGACGGATGCGTATGCTACAGAACTTCCAAATAATAACAGTGGAATTGATATGGTTCCTTCTG
AAGATGGAAAATTGTTTCTTGTATATAATCCTGTTGGAGTAAACTGGGGAGAACGAACACCGATTTCGCTGGCAGTTTCA
GGAGATAATGGACAAACATGGAAAAAAATCAGAGATCTGAGTATCGGCGAAGGAGAATTTGCTTATCCGGCCATTATTCA
GGATGAAGATTTTTTATATATCACTTATACATACAAAAGGAAGAACATAGCCTTTTGGAAGATCAAAAAATAA
>igc_K01186_V1_CD31-0_GL0085086_3289735_unknown_Metabolism
ATGAAACTGATAATGAAAAAATGTCCAACAGCTATGTGCCATGCATCAACCATATTGAAACTGGATCAGGACAAATTTAT
TGTAGCATGGTTCGGCGGTACAAAAGAGGGCATGGAAGATGTAGCGATTTGGATTGCTCGAGGCAATGAAAAGCATTTTG
AAGAGCCTGTAATTCTTGCACAGTCAAATGAAGCACATTGGAATCCGGTTTTATTTCGCATCGATGAAAAGAAAATCATA
ATTTTCTATAAGGTCGGAAATGAAATCGGCAGCTGGAGAACGATGTATCGTATTTCAGAAGACAATGGCGAATCCTTTGG
AGAAGAAGAAGAGTTGGTAAAAGGAGATCTCGGAGGAAGGGGACCTGTCAGAAACAAACCAATTCGATTGAAAAGTGGGA
GAATATTAGCTCCTGGATCTACCGAACAGGGAATATGGAAAGCATTTGTTGATTATTCAGACGATGAAGGAAAAACCTGG
AGAAAATCACAAGAAGTAGAAATAAAACGGCTGGCATACAAAGAAGGAGAGAGAACTGTTGCAAAAGAGAAAAGTTCTAT
TCCGGTAAGTGAACAGTCATTTTACGGAAGAGGAGTGATTCAGCCCACTCTTTGGGAAACTAAACCGAATCAGGTTCATA
TGCTTCTGCGAAGCACGGAAGGGAAAATATACCGCAGTGATTCAGAAGACGGAGGAGAGACATGGACAGAAGCATATGCA
ACAGAATTGCCTAATAATAACAGTGGGATTGATATGATTCAGACAGAAGACGGAAGAGAATTCCTTGTGTATAATCCAGT
GGGAGTTAACTGGGGA
>igc_K01186_V1_CD32-0_GL0160276_388350_Fusobacterium_Lipid_Metabolism
ATGGAGGAATATGGATTTATGAAAAGATTAGCATTACTTACACTTTTTTGTTCACTTGCTACTGGAGTTATTGCAGCACC
TAATGATGGTTGGAATGAAGGAATGATTTTATTTAAAAAAGGAGATACTACAAATACAAATTATTATAGAATTCCTGCTA
TTACAACTACTTCCCAAGGTACTATAATTGCAGTAGCTGATTATAGACACAATGGATATGGTGATATTGGATTAAATACT
GGTGTTGATTTTGCCATAAAAATTTCTCATGATGGTGGAAATACATGGAGTGATAAAACTATTATTACTCCTGAAAATGG
ATTAGGAATATCAGATCCTGCTATTGTACACAATAGCGACACTGGTCGAACTTTTCTTTTTGGATACCAAAATGATAAAT
TTATAACTACTAAGCCTACCAGTGAAAAATCTGATTTTTTTATGTATACCTCAGATGATGGTGGAAAAACTTGGGATAAA
GGTCAAAGTTTGAAAGATTTAACTCCAGAAGGATATAAATATGTATTACAAGGACCTGGAAGTGGAATGTATTACAATGG
TACTATCTATATGCCTATTCAAGCCTGGCACCATGAAAAAGACCAACCTGATAAATCTACTGCTACTTCTGGCTTTATAT
ATAGCACTGACAATGGAAAAACTTGGAATTCAGCAATTTTAAGACCTGAAAATTATCCTGTGGGAGCATTTGGAAAACCT
GATATAAGTAGTGAAAGTAATATATTTCACCATAATGGAAAAATATATTTAGCTGCTAAACCTGAAACTAGCAGGGAATC
TAAAAAAAGAGTTGTTTATGCTACTTCTGATAATGGAAAAACTTGGGAAAGAGTTGAAGAAAATTTTATTCCTGATGATG
TTGCAGCTTGTGAAAGTAGTAGTTTATCCTTAAATGATAAAGTATATTTAGTTGCTTATACTAAAGATAAACCTGAAAGA
AGAACAGGAGTATTTCTTACTACTAATACCGGAAAACATCTTCAAATTTTTGATACGAAAATAGATGGTTATACTTCTAT
GTCTCAGGACCTAGATAATCTTTATATTTTCCATGAAGGAAAAGCAGGAGAAGGAGAAATGCTTTTCAGAAGATTTGATA
TCTCTGCTAAAGAATATGCTAATATCAACGCTCAAATTCTTAATAGAGGTACTGACCTACTTGATGTACAAGATAAACTG
TTTGCTAGTAGATCGTACTTAACTGGAGAATATGCTAGTCAAGATAACTCTGGAGTAGAAGCTGTTATCTTAAATGGTAA
TTATAAAATTGGGGCTTTTCATAAAAATTCTAAAGAAAATAGTAAAGATGTATATAGAACTATAGAGTACAATACTGAAG
ATACTACCTTAGTTCTTTCTCAAGATAATGTTATTACAAATAATGATAATATTTTTGCTGGATATCAATATACTAAACTA
AGTTATCTAAACGGAAGTAAAAATGATATCAATTCCTTTGTTATTGGTTACTCTTTAAATCATAAATTTGAAAATGATTT
TGGGTATAATCTAGGAATAAATGGTATCTATAGTAACAATAAATTAGATAGAAATGAAGCTGAAGGATTAGGTAAATCAG
CAAGTTTTGATTCATATAGTATATCTTTAAAAAATGAGATATATAGAGATATAAAAGTTCAAGAAAATACTAATCTTAAT
CTAGCTACTGGTCTAAGAACTACTTACTTTGGACATGATGATATAAAAGAAAAAAATGGAAATGGATTTAATGATGCTTA
TGTTGATAGCTCTACAAATTTCTCTAATGAAATATATCTTAAAGTCAGTGCTGAACATGACATAAGATTTAATGAGAAAT
TTGCTGCTAAAATAGGAGCAAATGTTGGATATAATAAAGAACTTATGAATGTTGATGATTGGAGAGATAAATTTACTATT
TTAGATGTTGAAAAAGAGTATGCTAGACCTATTGAAAAACATAGTGCTGGAGTAGCAAATGCTGGTTTCCATCTAACTTT
AGATTTTGCTGATAAAGTAGAAACTACTCTTGCTTATACTGTTGATTCTACTGGAGAAGGTATAACTACTGGTAGACTAA
CTTACAAATTCTAA
>igc_K01186_V1_CD38-0_GL0005234_50782_unknown_Metabolism
ATGAATAAAAGAATTTTTATATTATCTATATTATCTCTTCTGTTCTTTGCAGGTTCGCTACGTGCATCTATAGGCATAAC
TGACCTGCGAGTAGAGCAGCTAAAGAGCCCGATAGGTATCGATGTACGCCAGCCCCGACTGGGTTGGCGTATCGAATCGG
ATGAACAGAATGTGATGCAAACAGCGTATCACATTCTTGTTGCATCTTCTCCCGAGCTATTGGCGCAAGGGAAAGGAGAT
ATCTGGGACTCGGGAAAAATAGAGTCCGACGCTTCCCAATGGATCACTTATCAGGGAAAGTCTCTAAAACGTAATACTCC
CTACTATTGGAAAGTGAAAGCATATACCAATAAAGGTGAAGCAGACTGGAGTGCTCCGGCTTCCTGGAGCATGGGATTAC
TCAACGAAGCAGACTGGCAAGGCCAGTGGATTGGTTTGGATCGTGCCGCACCCGGTGATAGTGAGACGCAATGGAGTCGC
CTGGCAGCCCGTTACCTTCGCAAAGAATTTGCTTTAAGCAAAGAAGTGAAACGTGCAACGATACACATTGCCGGAATGGG
ACTTTACGAATTGTTTATCAACGGACAGCGTATCGGCAATCAGGTATTGGCGCCTGCTCCTACCGACTATCGTAAAACAA
TTCTGTATAATACCTACGATGTAACTTCTCAACTTCAGAAAGAAAACGCCATCGGAGTTACTTTAGGAAATGGCCGTTTC
TATACGATGCGTCAGAATTACAAACCATACAAGATACCGACGTTCGGTTATCCCAAGCTTCGTCTGAATCTGATTGTCGA
ATATACGGATGGTAGCAAAGAAACAATTTCTACAAACACTTCATGGAAATTGATTACCGAAGGCCCTATTCGCAGCAACA
ACGAATATGACGGTGAAGAATATGATGCCCGCAAGGAACTGGGAAACTGGACACAAAGCGAATATGATGACAAGAACTGG
ATGCCGGCACAACGGGTAAGTATTCCTTCGGGAACATTACGCGCCCAAATGATGCCGGGTATGAAAGTAACGGAAACATT
GAAACCTGTTTCTATCAAAAAGCTTGGTGATAAATACATTCTGGACTTCGGCCAGAATATGGCAGGTTGGGTACGTTTCC
GCATTAAAGGACAGACAGGTGACAGTATCCGTCTCCGCTTCGCGGAAACCTTGCAGGTTAATGGAGAACTCTTTACCAGA
AATCTGCGTGATGCCCGTTCCACGGATGTATATATTGTAAACGGACAGGAAGATAAAGACGCTACCTGGGCACCCCGTTT
CATTTATCATGGCTTCCGCTATGTAGAAGTCAGCAATTATCCTGACGCAAAGGCGGAAGACTTCGTGGCTGAAGTAGTAG
AGGATGAAATGGAACATACGGGTTCTTTCAGTTGTTCCGATGAGACGCTTAACAAGATTGTCCGTAACGCATCTTGGGGA
ATCCGGAGTAATTATAAAGGCATGCCGGTAGATTGTCCGCAACGCAATGAACGTCAGCCCTGGCTAGGTGACCGCACCAT
GGGTTGCTGGGGAGAAAGTATGCTTTTCGATAATCATGCTATGTACACCAAGTGGGCACGTGACATCTGCGAAGCACAAC
GTGAGGATGGCTGTATTCCAGATGTAGCTCCGGCTTACTGGAACTATTACTCGGACAATGTGACCTGGCCTACTGCCTTA
CCTATGGCATGTGATATGCTTTTCACCAATTTCGGAGATAAACGTCCGATAGAAATGAATTATCCGGCTATCAAGAAGTG
GGTGTCCCATATTCGTGAATACTATATGACAGAGGATTTTATCATTACCAAAGACAAATATGGTGACTGGTGTGTTCCGC
CCGAGTCATTGGAACTCATTCACAGCAAAGACCCTTCCCGCAAAACAAACGGTTCGTTAATCGCCACTGCTTATTATCTG
AAAGTGTTGCAACTGATGCATCGTTTTGCAAGTTTACAAGGCCTGAAGGATGACGCAGAAGAATGGGAAGACTTGGAGCA
TCGCATGAAAGATGCGTTCAATGCCCGTTTCCTGCATATAAAAGAAGGAACTTCCCTTGTTCCGGGACATACATTATACC
CGGACAGCATCTACTATGGCAATAATACGGTTACTGCAAACATTCTGCCGCTTGCTTTCGGTCTGGTTCCTAAAAATCAC
ATCATGGAAGTAGCCAAGAATGCCGTTACCTCTATTATTACAACCAACAAAGGACATATCAGTACCGGAGTAATCGGCGT
ACAATGGCTATTGCGCGAATTAAGCCGTCGCGGTCATGCCGATGTAGCTTACTTGCTTGCTACCAATAAAACATATCCTT
CCTGGGGATACATGGTTGAAAAAGGCGCTACTACTATTTGGGAATTATGGAACGGTGATACGGCAAATCCTGAAATGAAT
AGTGGCAACCACGTGATGCTTTTAGGAGATTTATTACCGTGGTGTTTCAATAATCTCGCAGGTATCCGGGGAGACCGTTG
GAAATCCGGTTATAAGCATATTGTCTTTCAGCCGGCTTTTGAAGTCCAGGAGCTAAGTAATGTAGACGCATCCTATATGA
GCATCTACGGAAAGATAATCAGCCGATGGAGCAAAACGCCCACGCATTTGGAATGGGACATCGAGCTTCCCGCCAATACA
ACGGGCGAAGTACATCTGCCGGATGGAAGAAAAGAGCGAATAGGCTCAGGAAAATATCATTTCAGTGTGGATATACCGAC
TAAGAATACAGCTATTCTAAGTGATGAATTTCTATACGAAAAAGCTTCTTTCCCCGAATGCCATGGAGCTACTATCGTAG
AAATGAAGAACGGCGATCTTGTTGCTTCATTCTTCGGTGGAACGAAAGAACGTAATCCCGACTGTTGTATATGGATATGT
CGCAAGCCGAAAGGCGCTAAAGAATGGACTGCTCCCCAACTTGCCGCTGACGGGATATTCTCACTCAAAGACCCGCAAGC
TATCCTAGCGGGAATTGATTCTACTTGTACGCCTGTAAAAGACGCAAAAGGAAAACTGATTGCCCGCCGGAAAGCCTGTT
GGAATCCGGTACTTTTTCAGATTCCCGGTGGCGATTTGATTCTGTTTTATAAAATAGGTCTGAAAGTAAGTGACTGGACA
GGATGGCTGGTTCGTTCACGTGACGGTGGAAAGACATGGAGCAAACGCGAACCTCTGCCGAAAGGTTTTCTAGGGCCTAT
CAAGAATAAACCGGAATATATCAACGGACGTATAATCTGCCCTTCCAGTACGGAAGGCAGTAATGGCTGGCGTGTTCACT
TTGAGATTTCCGATGATAAGGGCAAAACCTGGAAGATGGTAGACCCGTTGGGTGCAGAATTATCCGTACCTACTCAAAAC
CGTAAAAAAGGGGGGATAAACGTGGATGACCAGGAAGGTGGAGAAGCAATCAAAGGAGAAGGCGCAAAACCGGTTTATGC
CATACAACCCAGTATTCTGAAACATAAGGACGGAAGACTGCAAGTGCTTTGCCGTACACGCAACGCACAGATAGCGACTG
CCTGGAGTAGCGATAACGGAGATACATGGAGCAAGGTTACATTGCTGGATGTTCCGAATAATAATTCAGGAACAGATGCC
GTGACTATGAAAGATGGCAGGCATGTGCTTATCTATAACAACTTTTCAACGCTACCCGGAACTCCCAAAGGGCCTCGCAC
TCCGCTCTGCATAGCAGTATCAGAGGATGGAATCAGTTGGAAGCCTGTTCTCACATTGGAAGATAGCCCGATCAGCCAAT
ACTCATATCCTAGCATTATCCAAGGCAAGGACGAAAAACTACATGCTGTTTATACCTGGCGTCGCCAACGAATCAAATAT
GCAGAAATAAATCCAAAGAACTTTTAA
>igc_K01186_V1_CD38-0_GL0057958_752790_Bacteroides_Lipid_Metabolism
ATGAAAGTAAGTAAGAAAATATTTATCATATTTTCGATGATTTTATTATGGATACCGGATATATCTTTGGGTAAAGATAT
AAGGTTCGAACTGGAAAGACCTGTCATCCCTGTTTTGGTCAAGAAGCAAATTAATCCAACTATTAAGGCAACTTTGATTC
AAACAGACAACCGCCCTTACGTCATTCGTCAAATTGATGTTGACTTGCAGGGAAGTACGGATTTGTCTGATATTGTTTCT
GTTGCGGTGTACGGAGTTCATAAAAACGGGCTGATAGATGAATCCCGTCTGATGTGTAAACCGCTACCTGCTGCACGGAA
AATATCTTTTACAGATAATATACAGGTGAAAGATGATTCCTTGTCTTTCTGGATAGCAGTGACCTTGAAAGATACGGTTT
CATTGGCACACCGTATTAGTGTGAATTGTAGCCGGATAAAAACGAGTCGGGGAGAACTGAAAGCCTTGAATAAGGAGGCT
ATACCCCTGCGAGTAGGAGTTGCCTTAAGACAGAAAGGACAGGATGGCATTGTTTCTTCACGTATTCCGGGGTTGGCTAC
CAGTAACAACGGAACTCTATTGGCTATATTTGATGCCCGTTATGATTTAGCTCGCGATTTACAGGGAAACATAGATATCG
CTCTTCATCGGAGTCTTGACAAAGGACTGACATGGCAACCCATTCAAACGGTATTGGATATGGGAGAATGGGGAGGCTTG
CCGCAAAAGTTTAATGGAGTGAGTGATGCCTGTATCCTTGTGGATAGAAATACGAATGACATTTATATAGCCGGATTGTG
GATGCACGGTGCATTGGATGATAATGGCAAGTGGATAGAGGGCCTGAATGAAAACAGTACTTACTGGATACATCAGTGGC
GGAAGAAAGGTTCGCAGCCGGGAATCGGTCTGAAAGAAACCTGCCAGTTCTTGATAACTAAGAGTACGGATGACGGACTG
ACATGGAGTTTTCCTGATAACATAACAGGCAAGACCAAACGTCCTGAGTGGTGGCTATTCGCTCCGGCTCCCGGACAAGG
GATTACACTGGCGGACGGTACTTTAGTCTTTCCTACGCAGGGACGTGATGAGAAAGGTACTGCATTTTCCAATATTACAT
ATAGTAAAGACTACGGAAAAACATGGATAACCAGTAATCCGGCTTACTCAAATGTGACGGAATGTAATGTAGCTCAGTTA
AGCGATGGCACTGTGATGCTGAATATGCGTGATAATAGAAACCGGGGGAACAAAGAAATAAATGGCCGGAGAATTTGTAC
GACAACGGACTTAGGCGGGACGTGGACAGAGCATCCCACGTCGCGGAAGTCATTGGTGGAACCGACTTGTATGGCAAGCC
TGCACCGGCATGATTATACTGTGAACGGAGAAAAGAGAAGCATACTTTTATTTGCCAATCCCAGCGATTATAAGACACGG
GATAAATTGACTTTGAAGGTTAGTTTTGATGACGGAATGACATGGCCTGAGAAATACTGGATTCTGTTTGACCAATATCG
TAGTGCCGGTTATTCCAGTATCACGTCAATAGATGAAAATTCAATAGGGATATTATATGAGAGCAGCCAGGCAAATATGG
CTTTTATTAAAATTGATTTGACGGAAATTCTAAACAGGTAG
>igc_K01186_V1_CD38-0_GL0146831_739886_Bacteroides_Lipid_Metabolism
ATGAAACATTTAAATAATACCATGAAAAAGAATCTATTCTTATCAATCGCCTTTTCTGTTTGTGCGATTTTGCAGTCAGT
TGCATCGGATACTGTATTTGTGCGTGAAACTCAGATTCCTGTTTTGATTGAACGACAAGACAATGTGTTGTTTATGTTGC
GTATGAACGCAAAAGAGAGTCGTGCTTTGGATGAAGTGGTTTTAAATTTCGGCAAAGATGTGAATTTGTCAGACATAAAA
TCCGTCAAGTTATATTATAGTGGTACGGAAGCCCGTCAGAACTATGGCAAGAATCTTTTTGCTCCTGTGTCCTATGTTTC
CAGTTATACGCCGGGAAAGACATTGGCGGCCAATCCTTCTTATTCGATTAATAAGTCGCAAGTGGACAATCCGAAACAGA
AAGTTACCTTGAAAGCCAATCAGAAGCTTTTCCCCGGAATCAACTATTTCTGGATTAGTTTGCAGATGAAGCCGGATGCT
TCTTTGCTGGATAAGGTTTCGGCTAAGATTGCTACTGTGAAAGTAGATGGTAAAGCCGCCCTTATGCATACGGTTTCACC
GGAAAATATAGCTCATAGGGTAGGAGTAGGCGTGCGTCATGCCGGTGACGACGGCTCGGCTGCTTTCCGTATTCCGGGAC
TGGCAACTACCAACAAGGGAACTTTGCTGGGAGTATATGATGTACGTTACAATAGTAGTGTCGATTTGCAGGAGCATGTA
GATGTTGGTCTGAGCCGCAGCGTAGACGGTGGTAAAACATGGGAGAAAATGCGTTTGCCTCTGGCTTTCGGTGAGACCGG
CGATTTGCCCGCTGCTCAGAACGGTGTCGGTGACCCTTCTATTCTGGTGGATACCAAGACCAATACGGCATGGGTGGTAG
CAGCCTGGACACATGGGATGGGTAATCAGCGTGCCTGGTGGAGCTCTTATCCGGGAATGGATATGAATCATACGGCCCAG
TTGGTGCTGTCAAAGAGTACGGACGACGGTAAAACGTGGTCAAAGCCTATCAATATCACAGAACAGGTGAAAGACCCCTC
CTGGTATTTCCTTCTGCAAGGGCCGGGACGTGGTATCACGATGCAGGACGGCACACTGGTATTCCCGATTCAGTTTATCG
ACTCTACCCGTGTTCCGAATGCGGGAATCATGTATAGCAAAGACCGTGGCGAAACATGGAAAATACATAACTACGCACGT
ACCAATACAACCGAAGCGCAAGTCGCGGAAGTAGAGCCGGGCGTATTGATGCTGAACATGAGGGATAACCGTGGCGGCAG
CCGTGCTGTTGCTACCACCAAGGATTTGGGCAAGACGTGGACAGAACACCCTTCTTCTCGCAAAGCATTGCAGGAACCGG
TGTGTATGGCAAGCCTGATTAGCGTAAAAGCCAAAGACAATGCACTAAAAAAGGATATTCTTTTATTCTCCAACCCGAAT
ACGGTGAAAGGCCGCCATCATATCACCATCAAAGCAAGTCTGGATGGCGGTGTCACATGGTTGCCCGAACATCAGGTGAT
GCTCGATGAAGGTGAAGGATGGGGATATTCTTGTCTGACTATGATTGATAAGGAGACAGTCGGTATACTGTATGAGAGTA
GTGTAGCCCACATGACTTTCCAGGCTGTCCCGTTAAAGGATATAATAAAATAG
>igc_K01186_V1_CD40-0_GL0115268_298060_unknown_Lipid_Metabolism
ATGAAAGGTGCCCGCATGACACATCTCTCCCATCATATCGATCGGGCGTGGAGTACCGCGTCGCTTCCGGAATCGGGAGG
AACGTTGCGTGCGACGTTCCGGATTTCTTCGGACGGCGCCCTGCTGGAGGCCAAAGCCGCGGAGCGTCTCGTGCTCGGCG
TTTCCGTCGCGTGCGGCTCGCTGCGGATCGAAGCCCCCGAGGAAGGCATCGTGCTGGACGTCGAGGACACCTATGGCGTG
CAACTTGGCGGCGTTCATGATCTGCACGTCACATTCGGTGATTTCGGCACCAGAATCTACGTGGACGGATATCAGGCGTT
CGCCTGCGCGACCAATATCTGCCCGTCGAAATACGCGCGGAAAGGCATGTTCGTCTGTGCGGATGAACCAGGCATGCGCG
TCGAACGTGTGGAATGCTTTGCGCAGGCGTGGACTTCGGAACGCATCCAGCGCAATGTGCCGATTCCGCAGCCCGATATC
GAGTTCGCGGCGGCCTATGTGGCCGGGAAAGACATCGTTGCATTACGCGCGATGAAGACCGGTACGGTTCATGCCCAGTT
CCGGGTGCGTGGGCTTGGGCAGTTCGGGACGATTGTCGCGGCAAGGACCGCCGAAGGGCAGGTTTTGGACGTTTCCATTG
ACGATGATGGATTCGTTTACCGGGTGCTGGCCAATGGCGAGTGGTGTGAGTACCGTGCGTTCGGATCTTGGAATGACGGC
GGTTGGCATGATCTGGTCGTGCGCGCGTTCCGAGGCGCCATTGACATCTATGTTGATGGAAATATGGAAATCCACCAGCC
GGGACAGGTGTTTTTTGCCGATTACCCGGATCTGCGGCATGTGTCGATTGGCGAGGACTCCTTTGGGGTGCGTTTGTGCG
GTGAAGTGCGGAGCGGCGGCATCTACGCGTATCCGCTCATGGACGGGCAGATTCGAAAGCTTTCGGATGTTCCTCCGACG
ACCGACACGGCGTTGTTCGATAAGGGGTATGAAGGTTCGGCAAGCTATCGCATTCCTTCGTTGGCCGTTACTCCGTCCGG
CGTGACGATTGCGGGCGCCGATCGGCGTGTGGTCATCTCCAACGACGCGCCCAATGAGATCCATTTCGTTATCCGGCGAT
CCTTGGACGGCGGGCAGACATGGCTGCCTCTGCAGACCGTTATCGCTTTTCCCGGCAGCGGACTGGATGGCGCGTGCGTC
ATTGATTCCTGCATGGTCTGTGACCGCGAAACCGGCCGGGTATCGGTGCTTGTCGACCATTTCCCGGGAGGAAGGGGGTT
TGCGAATGTACAGAGAGGAATCGGCTTGGACGAGCAGGGACGCCTGATCCTGCATGATTCGAAAGGCCTGGAGTACCTCC
TGCGGTCCGACGGTATCGTGACGTCCAGAGACGGTGACGTCACATCGTATCGGGTGGACGACGATGGCAATGTGACGTGC
GGCGGCGCTCCTGCAGGCAACATCTATCTCAAGGAAGGCGCCGATCCATGCGAGAGCCTGCTGACCGCGCGCACCAGCTA
TGTGGTGGAGGTGCATTCGGACGATGATGGCGAGACATGGTCCAATCCGAGGCATATCAACCACATGATAAAAGAGCCGT
GGATGGGATTTCTGGGCACGTCGCCCGGTAACGGCATCCAGCTCAGCGAGGGAGAACACCGGGGGCGGCTGCTTGTCCCG
TATTACTGCACCGGAACGAGTCCCAAGTTCAATGCCGGTGGCGCGCTGATCTCCGATGATGGCGGCCGGACATGGAGACG
CGGCAAGGCCATCAACGAAGGTCGGACGGTCAACGGCGAAGTCGTCGATGAACAGGATGTGCATGACGACGATGCGACCA
CGCATGAATCGGTGTTCGTGGAACGGTCGGACGGGGACGTGCTGTGCCTGTTCCGCAACCAACACCATCTGGGCAGAGTG
GGCAAAGCGGTCAGCCATGATGGAGGCGAAACATGGGATACGGTGGAGTTTGACCCGATGCTGCCGGACATATTCAGCCA
GCCCAATGCGGTGACGGTGCCGGCTGGGGAACGCGGATGCGCCTCGGACCGGATCATTTTTGCCAACGCCAGCCTGATGC
GGCCGTACCGTGGATGCGGTGTGCTGCGTTTGAGTGAGGACGGGGGCAGAACCTGGAAGCGCAATCGCTGCTTCAATCCC
TACCATTATGTCTATCAGTGCATGTCGGTCCTGCCGGATGGCGCGATCGGGCTGTTGTGGGAACGTGAGACGGCTGGTGT
GTACTTTACGCGTCTGCCGTTGAGCTGGTTCGGCGTGGAGGCGCTGGAATCCAAATAG
>igc_K01186_V1_CD44-0_GL0023583_51800_unknown_Lipid_Metabolism
ATGAACAAGCGATTCCTATCCCTCTTGCTAGCGAGCATTCCGTTCGCGGCAACTGCATGGGCTGATGCTCCTGTGCGCAC
CACCACTGTGAGCGGTACTACATTTGCCCAGGAAACTCCTTGGTATTATCTGCGCATTGGCAATGAGAGATACCGCATTT
CCAGCAACCGTAATAATCCTTTCATTACCCTCGGTGGACCTAACAATATGTCCTCTGACGAAAACTTCTGGTGTTTTGAG
GGCAATGAAACCGATGGTTACAAGATTTACAATATGAATGCTGGCACCAAGTTGGCTTTGGCCGCTCCCACCCAGATGCT
TGGCGATAAGGGAGCAGAGTCGTATGCCATATTGAAAGATGCCGACAACCCTGGCGAGGGATATACCAATCGCTGGGACA
TTACTGCTAGCTCCAATATCGATGGTGCCTATTACATTGCAGAGCACGGCATTGCAGCCAATAAACTCAACAATCGTGGT
CGCAAGCTCGCTTTCTGGAATGGCGGAGCAGATGCAGGATCGTCGATCTCTATCGTGGCGCAAGTGGCTCTCGAAAAGGC
TATCGCTACCATTGATTTGACGAATGGTGCCTTTGCTGCAACCACGGGATCTACCACCTTCTACAAATTGTGGGAAGGCT
CTGCATTGCCCAATCTCAAGTTCTCTAGCGGCTCTTCCAACAATATGAAGGCCGCTTCCGATGGAAAGTCAATCGAAATT
TATTCTAGTGGGGGAAGCTGCACCTATACGCTTTCGGCCGCTAAGGGCGTTGTTGCTAGCTATAGCTTCAAGGCCAAGAA
GGACGCTGCAAGTACAGCCGATATTAAGCTGACCATTGGTGATAAGGTGTATACCATTACCTCGGAAGAGCAGACCATCA
GCATGGACAAGGTAAATACGGCAAGCACTTCGTTTGTTCTCTCGGGTGATAATAAAGGGGTGGCTCTCTCCGACTTCAAA
GTAGAATATTACAAAACGGAATTCTCGCAGACGGTAAGCACCTCCACGGGTTCACTCTCGAAGAATTGGACGAACCAATG
GACTTCGTCATCCACCTCTCCTCAGGTGAAGCTCACAGCAGACAAGAATAACATGAAGAATCAGTCGGAAGCTTTTATTA
TCGCTTCGGGAACGGGGAAAAAATCTGTCTATACACTCTCGGCTGATGGCGCCAACCTTGCGAGCTACTCCTTTAAGGCA
TCCGTAGCCAAGGGTAGTGTGACCCTCACCCCTGCAGGCGGTACAGCCACTACACTTACCTCTACTCCACAGGAAATCTC
TGTGACAGGACTGAGTGCCTCTTCGGCTCAGTTTACTCTGGCAGGCGACAACAACGGCGTGACTCTCACTGATTTTACTG
TATCGGGTGCCATTACGAGCGTTGATACTGAGATTCGTCATTCCGAAGATCAAACCGATTTGCTCGTCACCACGGGCGTT
CCTAACTACCGCATCCCTGCCATTGCACATGCTAAGAATGGCAACCTTGTGGCTGTGGCAGACTATCGCTACTCGGGCAA
CGATATCGGTTCTGGTAAACTCGATTTGCGCAGCCGTATCTCTAAGGACGGCGGCAAGACTTGGGGCGAGGTGAATACCA
TTGCTAATTGTGAAGAATACAAGAAGGGCGCCGAAGGTACTAGCGAATTTCTCCACACCGGATTTGGTGATCCCTGTCTC
GTGGCCGACAGAGAGAGCAACAAGATGCTCCTCCTCTCATGTTCAGGCGACGTGATGTTCCCTAGCGCTACGAAGACCAA
TCACCAAGCTATTGCCCGCTTCGTTAGCGAAGATGGTGGCGAAACATGGACCAAGCCTGTTGATATTTCTAAGCAAGTCT
ATGCACTCTTCGATGGCTCTTCAGAAGATGGTGCCAAGTCGATGTTTATCGGCTCTGGACGCATCCACCAAAGCCGCTAT
ACGAAGGTGGGGCAGTACTATCGCCTCTATTGTTCTGTGCTCTTCATCGCAGGTAACGGAACATGGCACAACTACGTGAT
TTATTCCGACGACTTCGGCGAAAACTGGAAACTCCTCGGAAGTCCCAACCAGGCTCCTACCACAGGCGATTGCAATGAAC
CAAAGGCAGAAGAACTCCCCGATGGCAGCGTCATCTGTAGCTCACGCGTTCAGGGCGGACGTAAATACAATATCTTCCGC
TTCACTGATACTGCCAAGGGTGAAGGCTCATGGGGCACAGAGGCTTACTCTAACGCTAGCAACCAGGGTGCTATTGCCAC
AGGAAACTCTTGCAACGGCGAAGTGCTCATTCTCCCCGTACAACGCAAGGCAGACAGCAAGAAGATGTTCCTCGTTCTGC
AATCGGTACCTTTGGGTCCTGGCGGTCGTACGAACGTAGGCATACATTATAAAGGACTTGCCTCATACTCCGACTTCGAT
ACCCCCGCGAATCTCTCTAAGAACTTCGAGGGCAAGCATCAGGCCAGCTATATGGGGTCGGCCTACTCTACCATGACGCT
CCAAAACGACCACTCTATCGGTTTCCTCTATGAGGAGAGCACCTTCGGCAACGATTATACCATCGTATATAAGAACTATT
CCATCGAGACTATCACCGATGGTAAGTATACCTATGATGCCAGTGCTACCTCTGCCGATGTGATGACCGATCTTTCTTCT
ATCACCACCACTCTTTCTTCTCAACAGGGGAATATGGTGGGCGGAATTTTGCCAGAAAGCGTTGCCGAGGTGACCAAAAT
TGTCGATGCTTACAAAGCCACCCCTACGACGGCCAACTACGAGGCCATCAATCAAGCGATAGCCAAGGTTAAGCGCGTGG
AAGAAATTCCCCTGCAAGCCTACCGCATGAACGCCGTGCGCAATAACACGGCTTACTATGTTACCGTGGTTGACAATAAT
CTCAAGGCGGCTTTCTTCAGTGAGTCGGATCAGAATCAACTCTTCAGCCTTGTGCCTGGTTCGGCCGAAGGCACCTACCG
CATCTACAGTCTTGGCGCGAAGAAATATGTAGGTAAGGCTCCCGCCACAGAGACGCTCTACACGCTCACCTCTGACATCG
CTGAAGCTGCCGACTATCGTTTCGACGTAAACAATGCCACTTGTGGCATTGTCTGCACCAATGCCACCAACGCAAGCTAT
CCTGCATTCCACCTCGCAGGCGACTGCCAACGTATCGTAGCTTGGACTACTTCGGCCGAGGCTTCACGTTTCACAGTAAT
GCCCGTTGAGGCGGAAGTAGATATGTACTCCATCGCTTTTCCCACGAGTGAATATTCCACCATTTATCTGCCCCGCCCCT
TTGAGATGCCCCAGGGTATTCAAGGCGCGAAAGTTACCGTAGAGGGAACAGACCTCAAAGTGAACTATGCTTACGAGGCT
GGTGCCACTGTGCCTGCCCTTACTCCCTTGCTTCTCAAGGGAGAAAAGGGTACGCTCACTGCTCTACCTCTTCAGGCTAA
AAGCGAAACTCCTGCATCACTCACCTCTGAGAGTACTTCGAATACTGACAATCAGCTCAAAGGTACGCTCACCAACGAAC
TTACCTCGGCAAGCGATGCAAGCCTCTTCTATCATCTTGCCTCCGGTGTTACTGCTGGTCAGGATATGGGGTTTTACTAT
GGAGCCGCCGATGGCGCAGCCTTCCTCAATAAGGCTTTCCATGCCTACCTAGCTCTGCCCGCCTCTGCTGATGCTAAGTC
CTCTTATCTCTTCTCGACAACGACTACGGGCATAAACTCTCTTTCTGCTATCTCTGAATCTCAGAATACTACGCTTTACG
ACCTTCAGGGCCGCCCCGTTAATGGAGTAGCAGGTAAGCATGGCGTGTTCGTTACGAAGGGTGGAAAGAAGATTATCAGA
TAA
>igc_K01186_V1_CD44-0_GL0082323_2296304_Phascolarctobacterium_Metabolism
ATGCAAAAGGAATTGATTATGCGCTGTTTGCCGACGGCCTTCTGCCATGCTTCAACAGTATTGGCGTTGCCAGACGGCAG
CCTGCTTTGCTGTTGGTTCGGCGGTACGCATGAGGGCGAAAGCGATGTGGGTATCTACCTAAGCAGACGCACGGATGCAG
GCTGGAGTGAGCCGAAGCTGCTGGTGAACTGGGCGGCGGCGAACTGGAATCCGGTGCTTTTTGCGGGTGCGGACGGAAGA
TTGCTGCTGTTTTACAAGCAGGGCCAGCAGATTGCCAATTGGCAGACGTGGCTGATGCAGTCGACGGACAACGGCGAAAC
CTGGAGCGAACCGCAGGAGCTGGTGCCCGGTGATGTTAGCGGCGGGCGCGGACCTGTACGCAACAAGCCTTTACGCTTGG
CGAGCGGACGCATTCTTGCCGGTGCTTCTACCGAGCATGGCATCTGGAAAGCTTTTGCCGATATCAGCGATGACGATGGC
GTAAGCTGGCATAAATCATCTGTAGTGCAGATTGAGGGACTGCAATATCAGGCAGGCGAAAAAACTGCCGACAGTAATAT
TGCCGTAAGCCAGCAGTCCTTTTACGGACGCGGCGTAATCCAGCCGAGCCTGTGGCAGAGTGCGGACGGCAGCGTGCATA
TGCTGCTGCGTAGCAGCGAGGGCTTTGTCTATCGCAGCGATTCTGCAGATGACGGCGAAACCTGGTGCAGTGCCTACGCT
TTGAGCCTGCCGAACAATAACAGCGGTCTTGATTTGGTGCGGACCGCCGGCGGCGTACTCTATCTGGTGTGCAATCCTGT
TGCTGCCAACTGGGGGCAGCGTTCTCCCTTAACCCTGTTTAAATCAACAGATGACGGTGCGAGCTGGCGCAGGCTGCTTG
ATTTGGAAAGAGAGCCTGCGGAATTTTCCTATCCGGCAATTATTGCCGACGGTGAGGACCTTGTGCTTACTTATACATAT
AAGCGCATAAATATTGCATGTGTAAGGCTGAGTGCGGATGAACTTGTTAACCTTTAA
>igc_K01186_V1_CD48-0_GL0010512_340400_Blautia_Lipid_Metabolism
ATGGAAGGTTTTGTAATGAAAAAACGGAATAAAAAAATAATGGCGGTTTTTATGGCATTAACGCTTACTTCAACAATTGT
ACCAGCATATTCTTACAATGTATGGGCAGGAGAGAAAGAAAATAATGCAAATATTTCTGTAATTCCACAGGGACTTATAT
TGGAAAAGGAGAATATTGATATTGAAGAGGGAAATACCTATGACTTAACGAATGAGACAGGTGGTGATATGATACAGTCA
TTAGAAGAAGGAACAATTATAGTTTCATTTACATCTACAGGGACGCAAGCTTATCAAAGTCTTATTAGTGCAGGAAATTC
TACAAAGAGAAATCGAAACCGATATTTTCATCTATATATTACAGATACAGGTGCTTTAGGAATGGAATTACGAAACACGG
ATGAGGTGTTTAAATATACATTAAGTCGACCGGCTGCATTGAGAGGTTCCTATAAAGGTGAAATAGCAGAAAATACAGTA
GCTTTTAAAGCTGATAAAGAGAAGAAGGAGTACAAAATTTTTGCTAATGGAGAATTACTTGCTACATTAAAACAGGAAGA
CTTTAAGTTTATTAAAGATATAAGTGGAGTAAATAACGTTCAGCTTGGAGGAACGATGAGGGATGGAGCAGTAGGATATC
CATTTGAAGGAACTATAAAGAATGTAAAAGTATATAGTAATCCGTTGAGTGACGAAGAATTACTAGAAAGTACAGGAAAA
ACTACTTATGGAAAAAATATTTTTTATGCAGGAGATGAGACCGGCTCTAATTATTTTAGAATTCCTACATTGTTAACTTT
AAGTAGCGGAACAGTGGTTGCTACTGCAGATGCCAGATATGGAGGAACACATGATGCAAAAAGTAATATTGATATAGCTT
TTGCAAAAAGTAAAGACAGTGGAGAGACGTGGAGTACTCCAACACTTCCTTTAGTATTTGATGATTATGCAGCTCAGGAA
ATAGACTGGCCAAGAGATTCTGTAGGAAAAAATGTACAAATTAATGGAAGTGCCTCTTTTATTGATTCGGTAACAGTAGA
AGATAGTACTACCGGCAGATTATTCTTATTTGCAGATGCTATGCCTGCTGGAATAGGATTTTCCAATACAGCTGCTGGTT
CTGGATTTAAAACAGTAGATGGAGAGAAATATGTAAAACTTCATTGGCACAAAGATCCAGCTAATACATACAATTATACC
ATTCGAGAAGATGGTATAATCTATGACGATAGGACAGGAATGCCTACAGAGTACTCGGTAGATGGTGATTATGATTTGCT
GAAAAATGGCGAATATTTAACTCAGAAACAGTATGATGTTCATTTTGAAGGAACAAAACTGATTGAAGAAAAAAATGATG
TAGACGTTAATATGAATATCTTCTATAAAGATTCTTATTTTAAAGTTTTGCCAACAAATTTTATTGTAATGAAATATAGT
GATAATGAAGGTGAAACATGGTCAGATATGCAAATTCTTGGAAGGTTTAAAGAGGATAATCAGAGAGTCCCATTATATGG
ACCAGGAGTAGGAACGCAGATTAAAAATGGTGAGCATGCAGGAAGAATTATATTAACAATGTATAATAGTATATCAGCAG
AATTTGGATTCCTGTATAGTGATGATCATGGAGCTAATTGGAACTATGTTACAACAGATTTGGGCGGAAGTGGAACTTTT
GCAGAAGCACAAATTGTAGAATTACCGGATGGTACACTTCAAACTTATATGCGTACAAGTGTAGGGAAAATAGGTGTTAT
AACAAGCATTGATGGAGGTACAACATGGACAGAGCAGGAATTTGTTCCTGGCATGACAGCAGCATCTTATGGTACACAGC
TTTCCGTAATTAGCACAAGTCAGCTTGTAGATGGAAAACCAGCAATTTTATTATCAGAGCCAGCTGCCACAAATGGTAGA
CGTGGAGGAAAGATATGGGTTGGTCTTGTAAATGATACAGGGGCAGAAGGATATGATAAATATGACATAGAATGGAAATA
TTGCTATTCAATTGATAATGATAAATATGGATTTGCATATTCTTGTATGTCAGAATTGCCGGACGGAAATATTGGAATTT
ATTATGAAAAATATGATTCATGGTCAAGAGACGAGCTTCATTTAAAAAATATTATGAAGTTTGAGAAATATAGTCTTGAT
GAATTAACAGGCAATAGTTGGCTAATTAAGTGA
>igc_K01186_V1_CD50-0_GL0148464_5073273_unknown_unknown
GAAGGTCACGGCAAGGGTGCAGTTCAGACAAAAATCAGCACAGACGGCGGTCTCACTTGGGGGGACGGTGTTAAAAATCC
ACCGCAAAGCTGGGAAAATTCTCGTGAAACCCCAACAGTATATCGTTTGCAATTTACCGACGGCGTAACCGATGACAAGC
TGATTATGATTTCGGCAAACCCAAAGTGGGGCGACGAGCCGACGGACGGTGGCTTTAACTGCTCCGTTTCTGCCAATGAG
GGTGAAACCTGGACAGAGTTTGAAACCTTTTATGATGTAAACAGCGACACACCCGTTATTCCTATCGTTGCAATGTCAAG
CCTGACACAGCTCAAGGAAAACGGCAAATTTGTTGACAAGTGGATGGGACTTTTCCACGACGCTGATTTTTACAATTACA
AAACCATCCTCACCTTTGACAAGGACGGAAACCCGCAATGGAGCGCACCTGAAAAATACTTTGCACAGTACAGAGAGATT
GAGCAAAAATCAAATATGTGCGAGGTTGAGGTTATTCGCAGTGAGCAGGGACAGGGCGACAGGCTTTGCCTTATCTCGCG
AAGC
>igc_K01186_V1_CD53-0_GL0005659_1688052_unknown_Metabolism
ATGATTAGTCAAAAGGAGGTTCTTATGAGCGATCCCAATTCTTCCATGACACCGGCTATCCTATATGTAGAGCCCGACGC
TCCCCGTTTCCAGGACGATTATCGCAGATGGCAGGGTATTCCCTCCATCGAAGTCACAGAAAAAGGGCGTATTTTTGTAA
ATTTCTTTTCGGGTCAGGGCGCGGAGGTCGGCGGAAACTTCCTCATGCTGTGCACCAGCGACGACCGCGGGGAAACCTTT
CGCTCCTGCGTCACTGTTATTGAACATCCGGACCCCCTCTGCCGTATTTACGACCCCTGTCTGTGGATATCGCCCGCCGG
AGAACTGTGGATGATCTACAACCAGACGAAGGGATTCAACGACTGCCGCAGCGGCGTCTGGGCCACAGTCTGCAAAGAGC
CGGACGCACCACGGCTGGAGTGGACACCGCCCCGCCGGATCGCCAATGGTATCATGATCAACAAGCCCATTGTGGACGCC
TCCGGCGACTGGTTGTTCCCGTGCGCCATCTGGCGGGATGAGTGCGGCGCTCCCCCAACCGAGCGCCACGGCCTGGAACA
GGAACAGTTTTCCAACGTTTACGCTTCCACGGATGGAGGTGAGACTTTCTCGCTGCGTGGCAGTGCCGACGTGCCCAACC
GGAGCTTCGACGAGCACATGATCGTGGAAAAGAAAGACGGAACCCTTTGGATGCTGGTGCGAACCTTTGATGGAATCGGA
GAGAGTTTCTCCCGCGACGGCGGACGCACCTGGACTCCCGGACGTAAAAGCCATATTGACGGCCCCTGTTCCCGCTTCCA
CATCCGCCGGCTGAAATCCGGCCGACTGCTGATGATCAATCATTTTCATTTCGGGGAGCGCATCGATCTGGACAATATCC
TTCAGCAGGGTAACGTGAAAAGCTGGAAGGGCCGCAGCCATCTGACCGCCATGCTCAGCGAAGATGATGGACAGACTTGG
CCTTACACACTGCTGCTGGACGAACGCAACGACGCCGCCTACCCGGACGCAAAGGAAGGGGCGGACGGCTATATCTACGT
GACCTACGACTACGAGCGCGTCAAACAGCGGGAAATCCTTATGGCACGTTTTACGGAGGAGGACGTTCTGACGGGCTGCT
TAAAATCTCCTGGCGGAAGGAAACGCGTGCTGGTGAATCAGGCACTGGGGCAGCCGGATGTGAGCTAA
>igc_K01186_V1_CD54-0_GL0018539_23472_unknown_Lipid_Metabolism
ATGAAAAAAAGAGGAAGAGTTTTGGCACTTCTGCTGGCGGCGGTTTTGACGGTCGGTAGTGTACCGGGAACAGTTATGGC
AGCAGATGGCGTGAAGCCCCGAGATGGAACAACAAAAGAACAGCCGTTTTGGAGTGGAACGGGAGGAAGTACAAGGTTTA
GAATTCCATGTCTCGTGTCTCTTAATGACGGCACACTGGTAGCCGGATGCGATGCCAGATGGAATACGAGTGGAGACGGC
GGTGGACTGGATACAATCGTATCTCGTTCGACAGACAAAGGAAAAACATGGCATTATACTTTCGCTAATTATCTTGGAGA
TAATGGAAATGTTTGGAATGGAAATTCCACAGCATTTATCGATCCAGCAATGGCAACAGATGGAGAAAAAGTATATATGA
TGGCAGATCTTTATCCGGCAGGATATGCGCTGAATAGCGCAAGTCATTCGCCGGTTGCAGGAAAGAGCCATGATGAGAAC
GGAAACATTCTTCTGGCAGATGCAAGAGGATGGACAAACTGTTGGGTTGCGGATCGTCAGAATGCGGCTAATTACACATA
TCATTTGGAAAAGAATGATAAGAAAAAATCTGATTCTGCATATGTGATCAAAGATGCAGAAGGTAAGACAGTAACAGGTT
ACACGGTTGACGCTTACTTTAATATCAAAGGAGAGAATGTAGATACAAACTTGTTTGAATCAGATTCTCCGTTCCAAGTA
TGGCCGACAGATTATTTGTATCTGACAACATCAGAAGATGGCGGAGCGACATGGTCTGTTCCTTCTATTGTTAATATGAG
AAAAGAAACAGAGCAGTCTCTCTTAGTAGGTCCTGGACGTGGTATGGTTACTTCTAAGGGAAGAATCTTATTTACGGCAT
ATGAATTTACTGGTTACGATAGAAATAGTGTAGCTATCTATTCTGATGATGGAGGTAAGACATGGACAAGAGGTCAGTCT
GTGACAAGTCAGAGCTCAGAGGCTGTTGTGACTGAGGCAGACGGAAAATTGTATATGTTTACTCGTCATGGCGGATATTA
TACATCTGAGGACTTCGGCGCGACATGGTCAAACAGACAGAATATGGGAATTAATTATTGCCAGACTTGTCAGTTGACAG
CAATTACATATCCGAAGAAAATCGATGGCAAAACAGCAATCCTGTTTGCTGCTCCGTCTGCAACAGGACGTGCAGCAGGA
AAGATCTTCGTAGGCTTAGTGAAGGAAGACGGAACACTTGACTGGAAATATAACTACAGCATTAACGGATCTGCATATTA
CGCATACTCCTGTCTGACAGTTCTTCCTGACGGAACGATCGGTCTTCTCTATGAGAGTGACGGAACTGTGATCACTTATG
AAGATTTCGATATTGAAGACGTTGCAAAAGGCGCGGCGATCGGAAATATTTGGTGTACAGACGAGAACGGTACTGTGGCA
GATGTTACAATGACATCTGAAATGTCAAAAGAACTGACAGTAAACGGCTTGAAAGATGGCGCGAAAGTGAAAGTTTCTTC
TGACAATGAAAATGCAGTAACAGTAGCTTACGCAGACGGTAAAGTGACATTGACTTCCAAAGCGGTAACAGGAATGGAGA
AAGCGACTGTAACTGTAGAGTCTGAAGGTGAAAAGACAACAGTCAGCGTAATCGTAACAGATGAAAAAGATTATGAGATC
GTAGATCTTCGTGTGGGAGATACGAAAACATATACAGACAAGACAGGAAATTACAGCGGCAGTGCGTTAGAAGGTCTTAA
TAAAGATATTGCAGATGTGACATTGACAGGAGAAGATGCACAGGCAGTTGAAAAAGAGGTAAAAGCACAGCTTGCAACAA
GTGAAGCACACTTTGACGGAGCAGAGAAGTCTTTAGATGAATGTTTGTTTACATTTACAAGTGTAGAAGGACAAGCGAAT
ACATATACAATGTCTGCTAAAGACGGAGAAAAAACAGTATATGTAAATTACAGAAATGCAACTCCGGCCGGCAAAGTATG
CGCGGAAGCAACAGCGAATATTAAGCTAGAAGAAAAAAGCGATGATCAGACGTTTGAATTATTGGATCAGACTGCAGGTG
CTAACGGAAACCGTCTGTATTTCCATAAGGATAATGAAAGTAAACTGTGCTTCGACAGAAACACAGGCGATCACGCGAAC
TGTCGCATGGAATTGTATAAAAAGGCTGCAAACAGCAGTGCAGAGTCTGCAATTCCGGGATATGAGAAAGTGACAGGGCT
GTCACAGATCACAAGCGGCGAAAAGTATTTGATCGCGGCAAAAGCAGCTACAGGAACTTATTATGTTGTAAATCCGTCGG
TTGCCGGAGAAAAGTATAAACATGTTGCAAAAGTAGTTGAGGAAACGATTCCGGTGAAACAGGAAGCTGCCGTAGCGCTC
GGAAGCAATGCACAGTTTAACGACAGAGGCGAGAAAAAGATCAGCAAATGTCTGTTTACATTCGATAAACAGGCAGAAGA
AGGAAAGTATAAAATTTCTGCAACAACGGAAGATGGACAGAAAGTATATCTTGGACCGAAATCTGCAGCTTCGGCACAGA
CTCCTCTTACAGCAACAGAGGCGGTGATCACAGTTGCAAAAACTGACAAAGGATTCACATTGGTTCAAGCAGAAGGTGCT
ACAAACGGCGGATATTTGTACTTCTGGAAAGATGATGAAGGTAAATTCCACTTTGACAGAAATAGCAATGTAGATCCGAA
TGGAAAATGTGAATTTGAGCTTTATAAAAAAGCGGATAATGCAGAAACAGCTGAAATACCGGGTTACGAGAAGCTGAACG
ACATGTCAGAAATTGAGGCAAACGGTCAGTATTTGATCGCTATGAAAGCGAAAGATAATAAGTATTATCTGTTGAATCCT
GCGACAGGAAATGATAAGTACAGCTATGTTGCAAAAGTGACAGGCGAAATGTACAAAGACGAAACGATCGGAGCAAAAAC
AGATATTGCAATTACAGGAAAAGCAGAAGGTAAAACATTTGTGAAGATCGGTAACAAGACATACTTCATCTTCGTGAAAA
ATGATGTAGAAGAAGTAACGATCAAGATCGGCGAGACATATAACGTACCGGGCAAGATTTTAAATGAATCCGAAGTGACA
AAAGACGGTATCGTAAGTTTGGAAAAGCGTGAGAACATGCCGCCTTACAAAGCGATTTCGGAAATCGCAGAAGGAACATA
TTTGTTTGGAAATAATAGTCATATCATGCTGAATACGGAAAGTACAGCAGCAGGTTCGGAAAAGGGTCTTGGAATGAAAG
CTGTCAACTTCAATAACGATGAGACTGCGAAAGATTTCATGTGGACGCTTACTAAATCAGGCGAAGGCTATACGATGAAA
GATGCTAAGTCAGGCAAATACATTAATATTTCAGGATATAATGTAGAACTGAAGGATGCAGAGCAGGTATTGACGATCAG
AGCAAGAGCAAACGGCGGATTCTCTGTTTCGGCAAATAATTCTTATCTGAACAACTGGGCAGGAAATAATAATAAAGTCG
CAGCTTATCCGAGTGATGATAACGGATGGAGCTTCTACAAAGCATCTGCCGGAAACGTAGTAACAGGTGTGAAAGAAGGA
ACAGTAACTGTAGTGGCATCAGAAGGAACAAACTATAAGATTACAGTTGAAAAAGACGTTCCTGAAGTAAAAGAGTACAC
AGTAACGGCAATAGTAAACGATGATGCAATGGGTACGGCAGAACTTAGTCCAAGCGCTTCTAAGTACAAAGAAGGAACAG
AAGTAACTGCAACTGCGAAAGTAAAAGACGAAAGCAAGTATGAGTTCGTAAACTGGACAGTAAATGATGAAGAAGTTTCT
AAGAAAGCAGAGTACAAGTTTACAGTAGACAAAGACATGGAGCTTAAGGCAAACTTCAAAGCAAAAGAAGAGCCGCAGCC
GCCTGTAGAAAAGACATACACAGTAACGGCAACAGTAAATGATGAAGCGATGGGTACGGCAAAGCTTAGTCCGGAAGCTG
ATAAGTACAAAGAAGGAACAGAAGTAACTGCAACTGCGAAAGTAAAAGATGAAAGCAAGTATGAGTTCGTAAACTGGACA
GTAGGCGATGAAGTAGTTTCTAAGAAAGCAGAGTACAAGTTTACAGTTGACAAAGACATGGAACTTAAGGCGAACTTCAA
AGCAAAAGAAGAGCCGCAGCCGCCTGTAGAAAAGACATACACAGTAACGGCAACAGTAAACGATGAAGCGATGGGTACGG
CAAAGCTTAGTCCAGAAGCTGATGAGTACAAAGAAGGAACAGAAGTAACTGCAACTGCGAGAGTAAAAGACGAAAGCAAA
TATGAGTTCGTAAACTGGACAGTGAACGGAAAAGAAGTTTCTAAAGATGCAGAGTATACGTTTATAGTTGACAAAGATAT
GGAACTTAAGGCAAACTTCAAAGCAAAAGAAACTCCGAAACCGCCGGTAACAGAAGATACATTCAAACTGAATGTAACAG
TAAACGTCGACAAAATGGGAACGGTAAAACTTGATCCTGAAAAAGACAGCTATGAAGCAGGGGAAAACGTAACGGCGATC
GCGATAGCGAAAGATGGATACAAGTTTGTGAACTGGACTGTAGACGGAAAAGTAGTTTCTGATAAAGCAGAGTTTACATT
TAAAGTTGACAGAGCACTGACTTTGAAGGCAAACTTTGAAAAAGTATCGGAAGATCCGAAAGATGAGGACAAAGCAGTTC
AGACAGGAGACAACGGCGTATCACCGATCATTCCGCTTGCAGGATTAGCAATAGCGGCAGGAGCGGCAGTTACAGTTCTT
CGGAAAAAAGAAGACTAA
>igc_K01186_V1_CD54-0_GL0055362_23800_Blautia_Lipid_Metabolism
TTGGAAGAAGGAGAGATGAGCATGAAGAAAAAAATAATGGCGGTTCTTTTGGCACTCGCTATGGTGACTCAAGGCGCCAT
GCCTGTTTTTGCTCAAAATGAAGGTGTGGGAGGAATTGAGGCAGCGGCAGATGCAGAAACGGCAAAAATTTTGTGCAAGG
AGTATTTGAATGAAGAACAGCAGATTCAAGGCATTGCTCAACGTTTTGAAATACCACAAGAAGACGTGTCTTTTGTAAAC
GATTTGGGAAGTGGTACGATCACGCTGAGTTTTAAGACAGGCAGTACCGCTTTGCAGGCGCTGGCCGCGATCAACGGAGA
CAAGCATGCGAATCATTACATGTCTTTGTATATCAGCGGCGGAAATAAAATCGGCTTTGAATTCCGTAAAAACGCAACGG
TAAATGATCACAGAAATTTTACGGTAAATAATGTGAATCTTGCGGATGATCAATGGCATACGATTACGCTTGCGGTAGAA
AAGGACAGCTATTATAAAGTATATTTGGATCAAAAACTTGTACAGCAGTGGGAAGTTGACGAGACTAATTTTGTTGATAA
AATGGAGTGGAAACCGACTTCTGTGACGTTTGGCGGCGCAAAACGGATTTCGGGAAACAGTTATCCTTTTACCGGAAGTA
TCAAGCAGGTAAAACTGTATAATGAAGCGGCTTCCGAAGATCAGATCATGGCAGATCACGGCGCTGTTTCTGTGGGGACT
CCGATTTTTACTTACCAAAGGAAAATGTTTGACGGAACAGAAGGAAAGATGGTTCAGCTTCCGGAGCAAAAAGAGACAAT
TTCCGGATTGAAAAAAGGAACGTTTTCCTTTGCATATCGCTTGAACGAGGCGGCTGTAGGCAAAACGATTTACGGATTAT
TATCGCTGTCGAACAGTCAGGCAGATAAAGAGTACGGAGCGTTTTACATTAAGCCGAAGGACAATCGGATCGGATATGAA
GTGCAGGGAAAAGGCGATAAATATATTACAGTCAAAAACGGAAAATCTGTCAATAATGCGCAGTGGCATACGGTGACATA
TGCATTTGACGGTACACAGGCAGAGTTTTATTTAGACGGCGAATCTATCGGGAAATTTGAGACGGCACATATGCTGAAGG
GTGATTGGACACCGGATATGGTTACGCTTGGCGGAATCAGCAGAACGAATAAGACGCCGGGCGCAAAATGGCCGTTCCAC
GGAATCATCGACAGTGTCAATGTGTTTGATGAAACATTAACCGCAGAACAAGTCATGGAACTTCACAAACGCACTTTACC
GCAAGATGAACCGGAATACGGAAAGGATGTATATAAGACAGGAGAGTACGGTATTTACGATATGGGCGACTATGATTCTT
ATAATTATCGTATTCCTGCAATGGTTACAACGAGTAAGGGAACTGTCATCGCAGCGGCAGATCAAAGAAATACACATTGG
TCCGACTGGGGAAATATTGATACTGTTATAAGAAGAAGTACGGATAACGGTCTGACTTGGGAAGAACCGATCGATGTAAT
TGATTTGAAATCACAATCATATTTTAACGGTACACAATCCGCATATACGATTGACCCGGCGTTGATCGCAGAGGGAGAAA
ACGGAAAGAATCCGGGCCGTGTCTGGATGCTTGTAGATATGTTCCCGGAATCGACAAATGGAAGCCAGGGCACATGGTCG
ATCAAAGAAACAGGAACAGGTTATGTGAAAGTAGATGGAAAAGATTATCTGGCACTTTATGATAAAGATAATAATCAATA
TACGCTTCGGGAAAACGGAGAAGTATTTGATAAGGATAATCGAAAAACCGATTATGTGGTAAAACAGTTTGAAGGAAATG
ATAAACAGGGATACCACGAAAAAGGCGATCTGTATAAATCCGGTAAATACGTAGGAAATATTTATTTGAGAAGTAATTCC
AAGAATCATGATTCAGCTCCTCTTCATCCTACGCAGACATGCTATTTGTGGCTGAGTTATAGTGATGACGATGGTATGAC
ATGGAGTGAACCGGTAGATATTACACCGCAGGTAAAAGAGGACTGGATGAGATTTTGCGGTGTCGGTCCGGGATTCGGAG
TTCAGCTTCAGTATGATGAAAAGCATCCGGGAAGACTTATATTCCCGATTTATTATACGATAGCGGGAAGCGGTATAGGA
TTCCAGTCTTCGGCTTGTGTTTACAGTGATGACGGCGGAAAAACATGGCATAGAGGAGAATCTCCGAATGACGGAAGAAT
CAACAAAGACGGGCAGGAGACATCTTCGCAAAATCCGGTTGGCATCAGCGAGCTGACAGAGAGTCAGATCATTGAGCTAA
GCAGCGGTAGCCTGCTTCAGTTTATGAGAAATACACGCGGAAACGGAAAAGTTGTTGTTTCAAGAAGTACAGACGGAGGA
GCGACATGGAGTGATCCGATCGATACAACGGCGCCGGAAGTATACTGTCAGTTATCTGTATTGTATTATGACAAAAACGG
AACAGGCGGCAAAGACAGAGTGATCATGTCGAATCCGGGAGGTTCGGGAAGAAATAACGGAACATTGCGAATCGGAGAAG
TGACAGAAACAAAGGATAGTTTTTCTGTAGACTGGGTAGAAGAAAAAATGTTCTGTCCTAATAATTACGCATATTCTTGT
CTGACAAAAATGAAAGATGGAAATATGGGACTTCTCTATGAACATCAGAATACGATCAAATTTACTGCGTTTAATTTAGA
GTATATTAAAGATGAAGTGAATTTATTGAGTCCGACGATTATATCTGTTACATACAAAGTGGAAAAAACAGACGATCACG
CTTATACGCTCCCGGGAGATAAATATGTGATCACAGTGAAAACAGATCAGAATGTTACTGTGCAAGGAACACCGAAATTC
AGATTTATGTTAAACGGTAAAGGCCGTTATGCAAACTATGTGTCCGGTGGGAATGACGACAAAATGTTAGTATTTGAATA
CACTGTACAAAAAGGCGATGAAGGAACTATTCAGTTTAAAGGACCAAAAATTATCTGTGATGAAACAGGAGCAGTAAAAA
ATGCAAATGATTTGTGCGTAAGTTCGGGAGATATGGATGTTAATATGGGATACATCGGAGTAGATCCTTCGGATGCGGCA
AGAGATATTGCGACAGATCAGATGAGCGCTGCGGCAGGTTCGGCTCAATCGGGTCAGGAGGCGTCGAATGTTCTGGACGG
AAAAGCGGATACATTGTGGCATACAAAATGGAGCGCCGGTCACGGACGCGAAAAACATTGGATTCAGTTTGAACTGAAAG
ACTTTTATTTGATTGACGGAATCCGTTATCAGCCGAGACCTTCGGGAGGAACAAACGGTATTATTACGGAATACAAAGTG
GAAGTAAGTAATGACGGCGTTCACTTTGAACAGGCGGCAACAGGAACATGGGACGCGAACGCTGCATGGAAACTGGCTTC
ATTTGAGCCGGTATGTGCAAAATATGTGCGTTTGACATCTTTGGATGCGATCAGTGTGGAGGCGGATAATGACTATGCTT
CGGCAGCGGAAATTCGCCTTACAGGAACAAAAACAGAGAAACCTCCGGTTGCCGAAGCGGATAAGAAGTCTCTGGGGGCT
GCGATTGAGTATACGAAAGATGTAAAAACAAAGCCTGAATATCAATATGTTGTGCCGATCGTAAAACAAAAATTAGACGA
GGCGCTTGAAGCGGCAGAAGGTGTTTTTGCGAATGAAGCTGCAACACAGGAAGAAGTTGACAAGGCAGAAGCTGATCTTA
AAAAAATGCTTGAATATTTGTCTTTTACAGGAGATGCAAAATTGCTCAGAGAGCTGGTAGACATTGCAAAAGAAATCAAT
ACAGATATTTATACAGAGCAGAGTGCGAATACGTTTAAAGAAGCGCTTGAAGAAGCGGAAGCCGTGCTTGCCAATGAAAA
TGCACTGCAGGATGAACTTGATGCGGCTCATAAAAAATTACAAGAGGCAATGGACGGATTGAAAGTGATACCTGTAGATA
AATCACAGCTTCGGAAACTTGTAGACGATTCGCGGAAATATGTAGAAAAACTGAATGAGTATACAGCCCAAAGCGGTCAG
ATTTTTATGGGAGCATTTGAGGCGGCTGAAAATATTTTAGAAAAACAGGACGCGACAAAAGAGGAAGTGGATCAGGCGTG
TGCAAATCTTCGCAATGCAGTCTTTGGATTGAGGTTGATACCGAGCAAAGAAAAACTGGAAGAATTGATCCAAAGTGCAG
AACAGATCGATGTGAAGCTTTACACAGAAGAAAGCGCAGAAAAATTCATGTCAGCGTTGGAAAAAGCAAAAGTAGTATTT
GCAGATTCGGAAGCTTCGAAAGAGGAAGTGGAAGATGCAGAGCAGGTACTTGCAAAAGCGATGGATGAGTTAAAAGAAGT
TGACAAAGACGATGATAAAGATGAAGACAAAGAAGTGCCGAACAAAGATAAATTAGGAGAATTAATCCAAAGCGCCGAAC
AGATCGATGTGAAGCTTTACACAGAAGAAAGCGCCGAAAAATTCATGTCGGCATTAGCGAAAGCAAAAGAGGTATTTGCA
GATTCGGAAGCCTCGAAAGAGGAAGTGGAAGACGCAGAACATGCACTTGCAAAAGCGATGGATGAATTAAAAGAAGTCGG
CAAAGAGGGAGACAAAGGAAAGAATATAAATTCTGTTAAAACAGGGGATAGTTCCTCTCCGATTTTATTTGCGCTGCTTG
CAGTACTGAGTGCGGGAACGATATTTTTTGTACGGAAAAAAGAAGAAAAGAAATTTACATGTCGGAAAAAATAA
>igc_K01186_V1_CD54-0_GL0072978_1017623_unknown_Lipid_Metabolism
ATGAACGATTACAAACAGAAAGCCGTTATGCCCTTCCATTCCGGGGACGGACTGGGCTGCAACTATTACCGGATTCCCGC
CATGATCACCTCGCGGCAGGGCGTGACCATTGCCGCGATGGACGCGCGCTTCGGCGGAACGCATGATTCCCCCAATAAGC
TCGACACGGCGCTCTGTACCAGCAGCGACAGCGGAAAGACCTGGTCCAAGCCCATCCTGCCGTTTCATTTCAGGGATTAT
GAGGACGCTTCCGCCGTATTGAAACCCAATGGCGCGCTGTGCACGAAAAAAAGCGCATCGACAATCGACCCCTGCCTTCT
GGAGGATGCGCAGACTGGCCGCATTTTTCTGCTGGTCGATCTATTCCCCGGCGGCTTCGGCTCTCCGCAGGCAAAAACGG
GGACGGGCTATGTGGAAATCGACGGCGAGCAATGCTTGCTTCTTCGGAAGAAGGGGAGTCGAGAATTTCAGTATTTCGTC
CGTCCTGACGGCATCGTCTGCACGATGGACAGAAAGGAAACGCCGTATTCCCTCAATGACGAATATGAACTGCTGGAAAA
CGGAAAGCCCCTGACGGTCTGCCAGCGGCGCGTGCAGTATGTCGGGCCGTTTGTGTTAAACAAACGAACAGGCGTGCAGG
TGCCGATGAATGTGTTCTATGCGGATGCCCTGTTCTGCGTTGCGCTGACCTCCTACCTGTTCCTGCGCTACAGCGACGAC
CAGGGAAAAACCTGGTCGAAGCCGATTTCGATCAATCCCATGGTCAAGGAGCAGAGAATGCGCGTGTTGGTCACAGGCCC
CGGCTGCGGCATCCAGCTAAAGGGCGGGGCACATGCGGGCCGGCTGCTCTTCCCGGTATACAACGTGACCAAGGGCTTCC
GCACGCAAGAGTGCATGACGATTTACAGCGACGATCACGGCGGGACTTGGACGCTGGGCGGCGGGCCACGCTTCGACGCT
ACCATCGGCATGATGAGTGAATCGCAGCTCGTGGAACTGCCGGACGGCAGCGTGCAGGTCTTTGCACGTACAAAGGCGGG
GAAAATCGCCACGGCGCACAGCGCGGACGGCGGCGAATCCTTTGGAAACGGCAAACTCGTGCCGGAACTTCCGCTGACCG
GCGGCGCCGGATGCCAAGTGTCTGCGCTGGGTTACGATGGCCTCATCGACGGCAAGCCAGCCGTGCTCATTTCCGCGCCG
GCCGGATCGCCGCGCAAAAACGGCATGATTCATATCGGCCTCATTGCGCAGAGCGGGAATCAGGAGATGCCATATACCTT
TGACTGGAACTATCGCTTTGAGGTGACAGACTGTAAAACCGATTTTGCGTATTCCTGCCTGACGCAGCTGCCCAATGGCG
AGATCGGCATCCTCTATGAGCAGGATAATACGCCGCAGACAATCGACACCACCTATTTTCAATCCTTTTCGATGGATGCA
TTGATGCACAAATAA
>igc_K01186_V1_CD55-0_GL0261997_3931421_unknown_Lipid_Metabolism
ACGAAAAGTACAGACGACGGGAAAACCTGGAGCGAGCCTGTCAATATCACCGCTACGACTAAAAGACCGGAATGGTGGTT
GTTTGCACCGGCTCCCGGACACGGCATCACGTTGAAAGACGGAACATTGGTCTTCCCTACGCAGGGACGGGACGAAAACG
GACTTCCTTTTTCCAACATCACGTACAGTCAGGATGGCGGAAAAACCTGGACAACCAGCAATCCGGCTTATGCCAATACA
ACCGAGTGCATGGCTGTCCAACTCGACAACGGAGACATCATGCTCAATATGCGCGACAACCGGAATCACGGAGTCATCTC
GCCCAACGGACGGAGAATCTGCATCACATCCGACCTAGGGAAAACCTGGAAAGAACACCCGACGTCACACGCTGTGCTGA
CAGAACCGACCTGCATGGCTTCTATCCACAAACATCATTACGTAAAAGACGGGAAACAGAAGTCTGTTTTAGTCTTTATG
AATCCTAATTCATACAACGAACGCAACCAGCTGACCGTTAAATTCAGCTTTGACGACGGACAAACCTGGCCTGAAAAGTA
TTGGATATTACTCGATGAATGGGGCGGAGCCGGTTATTCCTGCATCACGTCGATCGACGAACAAACCCTGGGCGTCGTCT
ATGAAGGCAGCGGCGCCAACCTTATTTTCCAACAAATTGACGTAGGAGATATTTGCGATAATAGAGAATAA
>igc_K01186_V1_FI04_GL0024906_4491153_unknown_Metabolism
GGCGCGTGGGAACCGCCGCGCGAAATCGCCAAGGTCGCGCCAGTGGCGCACTGGAACCCGGTTCTGATGGAGATCGCAGA
TGGCGTACGGCTGGTATTCAAAGTGGGGGCGGAAATCGCGGATTGGCTGAGTTGGACCATGACTTCGCGCGATGGCGGTT
GCACGTGGAGCGAGCCGCGTCCCTATGGCGAAGCGTGCGGCCCCGTGCGCGCGAAACCCATCCGGCTGGCGGACGGGCGG
CTGCTGGCGGGCAATTCCGAAGAAAAGACCACCGACCGGCTGCGCTGGCGGACATTCATCGATGTTTCAACGGATGACGG
CGCGCACTTTTCCCGCCTCGCACCCATTCCCATCGAGAACGACTGCGCGGACGCGCCAAATTGCATTGCGGGAGCGGGCG
CGATTCAGCCCGCGCTGTGGGAAGACGCGCCGGGGCATGTACACGCCTTTTTGCGCACGACGGGCGGTTACCTTTTCCGC
TCGGACAGTGGGGATGGAGGGCAGAGCTGGTGCCCGGCTTACAACACCGGCCTTCCCAACAACAACAGCGGCATCGACGC
CGTTGTTGTTCGGGGCAGTGTCTATCTAGTGCTCAATCCCGTTTCGCAAAACTGGGGTGCGCGCACGCCGCTT
>igc_K01186_V1_FI04_GL0093459_3128637_unknown_unknown
GTGGCGGTGTCCGAGGATGACGGAAAAAGCTGGAAGGGGTTCCGTGAGCTGTATCTGAACGAGCTTCGAAATACCTGCGA
CTTCAGGAGCAGTGGGTCGAATGCCTGCGGACGCGATAAAAGCGTGCATCAGTTCCAATCTCTTGAGCTTCCGCACGGAA
AAGTCATGGTCCATGTGGGACAGCATATGAACGTCCGTAAAATATTGATTTTTGACGTCGGCTGGCTTTACGAAAAAAAC
CGCAGCGAGGATTTTCGCTGCGGTATGGGTGCCGTATCATCTCAGGTGTATCTTAAAAGTGTAAGCGGCGGCTACCGTGG
CTTTACCGGCCACTGCGCATGGAACAGGACAAACGGCGCCGTGCTCGTTCCGGATCCTTCCGGCGATCATACGGAGGCTT
TGCTTATAAAAAACACAAACGACGACCGACTTTTTTCAAACGCGCAGGGCGCAGTGTGGAATTTTCCGGCCGCCTTTGCA
GGCAGTGCATCAATACGCCTGTGCGTGATGGGGAAGGGGATACGCATATCGCTTTCCGACCATTGGATAAATCCCGTGGA
TATCACGGTCGGCAAATATGCGCAGTTTTCCTTCGTCCTGGCGGGGGATATGTACGGCCGCCTGAGAACGGGAAATACTG
CCGAAAGTGTTTATACCGATATAACGGTGGATTTTGATACAAGAACCGGGCGTGCCTGCCTTTCCGCCGGCAGCAGGACC
GTGGCCGAATGTGAAATGAACGGCAACGCGCCCAACGGGATATGCTATCTTCATCTTCAGACCGTATGCGAAAGCGGGGA
TGAAAAAGGCGCACTCGTCAAGAAACTGTCTTTTTCCGCTGTCTGA
>igc_K01186_V1_FI04_GL0100653_5046162_unknown_unknown
ATGACTGATTATATCGATTTGCTCGAGGAAAAACTCTGCGATGAAGATAAAAGCTTTCTTTTGCAGATATACGAACCTCG
TGTCGTCGCGCTTCCGCCGTCCGACGCTTTCTGCTCGCTTTGCGTTACCGATACAGGCGAGATACGCTGCTACGGAACAT
TGCCGAGAGGGCTTACACCCGACTGCATAAAGGATCCGGTGTACATATCCTCGTCCGACTGCGGGCTTTCCTGGAAGATG
CACAGAGTGTCTCCGGAAACTACCGGTGCATCGGTCAAAAGCCCTTATTCCGGCCGTTGGCTGTCGCCGTTCACGGACGG
AAGGACGCTTTATATGCGTATATCGGATAAGGGCTGCGGCTCCGGCGACTTCAAAACCGTTACCGTGGGCGAAGGCTGCG
TGCCGTTCAGGCTCCCGCTTGCAATGAGATCGATGAGCCGCTGGATTGTCGCCGCGGACTTTGAAGGGCACGGCGCAGTG
TTTATTTCTGACGATGACGGTGAAAGCTGGAGAAGGTCGGATATCCCGAAGACAGACCGGTTTTCGCTCGCGCCGCCGCA
TATGGGA
>igc_K01186_V1_FI05_GL0108922_1776393_unknown_Metabolism
ATGCCGACAAATTCTTCTCTCGATCCTGCACGCATTTTCACGGAGGCTTCACAAGAACGTTTTCAAGACTCCTACCGACG
CTGGCAGGGAATCCCCTCGATTGAAGTAACCGACAAAGGGCGCATTTTTGTCAATTTCTACTCTGGCCAGGACGCCGAAG
TTGGCGGAAATATCATGGTCCTTTGTGTCAGCGATGACGGAGGCGCTTCGTTCCGGTCCTGTGAAGCAGTTGTGGAGCAT
CCGGATCCAGCGTGTCGTATTTATGATCCTTGCTTATGGATCGACCCGCATAAGGTTCTTTGGATGACTTGGACACAGGC
CCGGGGTTTCAACGACGGCCGCAGCGGCGTATGGGTGTCGCTGTGCAAGAATCCCGACGCCGAACACCTGACTTGGACGG
CGCCGCGCCGCATCGCTAACGGGATCATGATGAACAAACCGCTGGTAACATCCAAAGGGGAATGGCTGTTTCCAACCGCC
ATCTGGTGCGATACCAGCGGCAGCATTCCCACAGAGCGCCACGGCCTGGAGGCAGAACAATTTTCCAACGTATATGCTTC
TTCGGACGAAGGAAAAACTATTTGTCTGAGAGGACATGCCGACATTCCCCATCGCAGTTTCGACGAAAATATGATCGTTG
AAAAGAAAGACGGCACGCTTTGGATGCTGACGCGCACCTTCGACGGAATCGGAGAGAGTTTTTCCAATGATGGCGGCTAC
ACCTGGACACCGGGGCGGAAGAGCCACATTGATGGTCCCTGTTCCCGGTTCCACATTCGGCGGCTGAAATCCGGCCGACT
TTTAATGATCAACCATTACCAATTTGACCAGAGAATCGATTTGGACGATATCATGCGCCAAGGAAATGTAAAGAGTTGGA
AGGGACGCAGCCATCTCACCGCGCTCTTAAGCGAAGACGATGGAAAAACCTGGCCGTATACTCTTCTTTTGGACGAGCGG
AACGAAGTATCTTATCCGGATGCCAAAGAGGCCGCCGACGGATATATTTACGTGACTTACGATTGGGAACGAGTCACGCA
AAGAGAAATTCTGATGGCCCGCTTTACGGAGGAAGACATTTTAAAGGGGCAGCTTTCTTCTCCAAACGGAAAACTGCGTA
TTTTGGTAAACAAAGCGACCGGACAACCGGATATTCATTAA
>igc_K01186_V1_FI05_GL0120743_1785685_unknown_Lipid_Metabolism
ATGAAAACCCCGCATCTGCGGCCGCTCGTCCTGCCGCTCGTCCTGCTCCTGGCGGCCTGCGCCGCCCGCCCCGAAGAACC
CGTGCACACGACGCTTTTCCGCCCGGGCGACCACGGCTCAAAGTACTACCGCATCCCGGCGCTCGCCACGACCGCCGAGG
GTACGCTGCTGGCCGTGGCCGACCGCCGCAACGACTCGCAGGGTGACCTGCCGAACGCCATCGACCTCGTCGTGCGCCGC
AGTACCGACAACGGCCGCACGTGGAGCGACCAGATTCCGATCGCCCTGCACACCGCCGAGACCGGATACGGCGACGCCGC
GCTGGTCACCGACCGCACCTCGGGCGACATACTCTGCATCTTCGCCTCGGGTTGCGGACTATGGGCCTCGACGGCCGAAC
ACCCGCTCGACGTCAACGTCTCGCGCAGCCGCGACGACGGCCGCACGTGGAGCGCCCCGGAACGCATCACCCCGCAAATC
TACGGCCCCGGCTGCGACAACCCCGCGGCGGACTCCCTCTCGGGACTTTTCGCCGCCTCGGGACGCGCCCTGCAACTCGC
CGACGGCACGCTGCTGTTCGCCGCGGCCGCCCACCGGACGGGAACGAAATGGCCGCCGCTGTACAACTACGTCTGCCTCT
CCGGGGACGGGGGCCGCACCTGGCGGCTGCTTCCCGCCGCAGCCTCCGACTGCGGCGACGAGGCCAAACTCGCGGAGCTG
GCCGACGGCGGCTGGCTCATGAGCATCCGCAACCCCGACAAGGGCTGCCGCCGCTTCGCCGTTTCGCACGACCGGGGCGC
GACATGGAGCCCCGTCGGCACGTGGTCCGACCTGCCCGATCCGGCCTGCAACGGCGACCTGCTGCGCTACTCGCTCCGCA
GCGAAGGGGCCTCCCGCGACCGCCTGCTGCATTCGATTCCGGCCGACACGGCCGAGCGCCGCAACGTCTCCGTCGCCCTG
AGCTACGACGAGGGCCAGACATGGCCCGTCCGCAAAACCGTCTGGGAAGGTCCCGCGGGCTACTCCTCGCTCACACGGCT
CGCCGACGGCGGAATCGGCCTGCTCACCGAGGTCGGCGACTGGGATTCGGGCTTCGAGATCCGCTTCACCCGCCTCTCCA
TCGACTGGCTCACCGACGGAGCGGACGACGGACGGTAA
>igc_K01186_V1_FI05_GL0153757_92427_Collinsella_Lipid_Metabolism
ATGGTCAAGGAACGTCGAATCGCCCTTGCGGCTTTGACTGCGGGGACGGCGCTCGCGCTGTCGTGGACACCTGCGCTGGC
GATCGCCGCCGAGGTGGATGGACCCGTGGCGGCTGTCGAGCGCGTGGGTTCAACCGCGAACCTGCCCAAGACGAATGAGT
TTCACAAGGTGACGAAGGGGATTGAATCGGGCCAGACGTACACGCTCGTCTCCTCCAATGCCCCTGCCGGCCAAAAGCAG
CGCATCTTGCACCTGACCGCTGGCAACCCAAAACTCGATCGTTGCCAGGTCGGGAGTGCCGCCGACAAGCTGACGCCAGT
CGACTGCGCTATTGGCGGGCATGCGGGCAAGCATGAGCATGAGTGGACGGTCTCGGCAGTTGAGGACGGTTATACGATCA
AGTCGAATGCTGAGGATGTCTACCTCAACCTGACCGAGCGCGGGGGAGAGGCAGGTACGGCTCCCCAGGTGCTTTCCATC
GCGCCCGGCGAGCATGGCGGATACGTTGTGAGCGCGCAGGTCGAGGGTGCGACTCGGTACCTCATGCATAACGACCGCGG
TTGGACCTCTGCAGATAAGCCGTATGAAGTGCTGTTCTATCAGCGCGTCGAGGTGCTGCCGGAGGTTGTGCCGAACCGTA
AGCTGACCACGGGAACCACCCAAGATCGCCCCTTTGCTCCCAATACGGGCGGAAGCAAGAACTTCCGCATCCCGTCCCTC
ATCACGCACAAGGACGGCAGCCTGCTCGCTGCCATCGACGCTCGCTGGAACCATGTGGGCGATGCCGCCGGTTTGGACAC
CATCTTCAGCCGCTCGACGGACGGCGGAAAGACCTGGTCCTTCAACTTCCCCAACTATTTCCCCGACTCCGTCGACGCCT
TTAGCAACGAGGCGACCGCGTTCATCGACCCGGTGATGGCCCAGAAGGGCGATACGACCTACATGATGGTCGACCTGTGG
CCCGGCGGCGTCGCGCTCAACACGGCAAAGCACCAAGACCCCGTCAACGGCAGCGGATACGTTCAGATCGACGGGCGCCA
GCGCCTCGTGCTCTTTGCTTCGCCGGTGCCGAGCGAGCAGCGCAAGGTGGGTGCCGAGCAGGGCGAGGGATATACGCACT
ATGTGGGCGATTTCGCCGCCGACGGTCTCGCGCCCGTCTACCGGAAGGATGGGGGCGCGGTCGAGCGGTATGTCGACCGG
CACTACTACCTCTATGATCAGAATAAAGACCCGCTCTATTGCCAGCAGCTTGGCAGCTCCGCCTTCGTGCAGCAAAACGT
GTTTTTCTACAAGGCGGAGCTCCATGTGATGGCGACGTCGTACCTGTGGCTCATCAGCTCGAATGACGCAGGGGCGACGT
GGACCGATCCGCTCATGCTGAACGAGCAGGTTCGCACCAATCTGCCCGGCGGCAACGCGGCGTTTTACGGCGTGGGGCCG
GGTCGCGGCCTGGTGACGTCGGGCGGCCGCATCGTGCTCCCGTGCTATACCTTCTTCCGCGGCAAGGGTGATGGCAATGC
CAGCGTTATCTACTCCGACGACGGCGTTACCTGGAAGCGCAGCACCTCCCTGCAGCACCAGACATCGGAGTCGACGGTTG
TCGAAGTCGACGGCGTCCTTTATCTGTTCGCGCGCCACGGCTGGTATGCGGTTTCGCACGACGGCGGTGCCACGTGGGAA
GAGGAGAGGAGCCTGCGCGATTCCGGCATAGACGTCTACACCGGCTGCCAGATCAGCGCGCTCAAGTATTCCAAGCTCAT
CGACGGCAAGCCGGCGATTCTGCTCTCGTGTCCCACGGGGAGCAATCGCGCAAACGGAAAGGTATACGTCGGCCTCGTCG
GTGAAGACGGCAGCATCGAGTGGAAATACAGTCATGAGGTGCCCGGCGCCAAGGGGCGGTTCGCCTACTCCTGTCTGACC
GAGCGGACGGACGGTTCCGTCGATCTGCTCTGGGAAGGCGAGGGCGACGCCTCGAACTTCACGCACTTCGAGATGGCCCA
AATCGCTCCGGGCGCGGAGGTTTCCAACAAGCGTGCGGTCTCAGTCCCGCTGTACGGGTCGGTCAAGATGAAGGTCGCCG
CTTCGTTCTCCGGCTTTGGGGGCGTTGACGGTTCCATCGCCAAGATCAAGCTCGACAAAAACGATGACGGTACGGCGACG
TTGACAATCGAAGGCCTCAAGGAGGGGGAAGCTACCTTCACCGATGCGGCTTCGGGCATCGAGTACGTGGTCACAGTCGC
CCCCTCTGCGCTGGAGGAAGTGAAGGTAGAGCAGGGAAAGGAAGTGTTCATCCCTGTATCCGCCGGCACGATCGAGCGCA
AACCCGATGTCTCGGTGGCGCGAGTCGAGATGACTCAGGCTCCCTTTGTCGAGGTTTGGGGCGAGCCGGCGGCGGCTCTG
GGCTCGGATCCCTCCTTTGCCGAGGGCGTGGCGCGCCTGAGCTCGGCGCTTTACACGTTCGAGAAGACAGATGATGCATG
GGCCATCTCCGGGAAGACGGCTGCCGGTGAGCGGGTGTACCTGAACCTGTCCGGTGGCAAGATGCTGAGCCCCAACAAGG
CTCAATCTCATCCCATCGAGCTCAAATCGAATGATGACGGTACGTTCAAGCTATACGACCGCGGTCAGCTCGACGACAAA
GTGAGTGGAGCTCATCTGCATTTTTGGCGCGATGGAAAGGCGAAGTTCGACCGCTGTCGTAACTCCTGTGGAGCCGGTGA
TGCATTTGAGCTGTGGAAGCTCGCCGGGGAAGCGCGGGGTGCGTCCGAAATCCCCGGGTACGAGCGCGTCGCCTCCGCTT
CGGAGCTTGAGGACGGAGAGAGCTACCTGATCGTCGCAAAGGTGGGGGACGCTCGCTACGTTTTGAATCCCGCACGCGAG
GGGGCGGGAGAGTACGCCCATGTCGCCAAGGTCGACCCCGATCGCGTCCAGTACCGACTCAAGGTCGCGGCCGTGGGTCC
CGGAACGACGGATGTCCTGGTGGGTGGCACTGTCCATCGCATCACGGTTCCTGGTGACCCCACCCCTGAATTCCCTGAGG
GCCCGGGTCAGGGAAATGAGCAGGGTAATGGGCAATTGGGCCCGGAGGGCCAGGAGCAGGACTCCGGTCAGGGCCAGGTT
GGCGGTCAGGGTCATGACGGCGGGCAGCATGGCGGGCCCCACAGTGGCTCCGGGAAGCCCGGCTCTGGGCTTCCCCAGAC
GGGCGACCCCGCGGTTATGGCCGCCGGCGTGTCCGCCCTTGGTGCGCTGATCGGCGGTCTTGGCCTCAGGTTCCGCAAGC
GCTAG
>igc_K01186_V1_FI08_GL0111489_12376_Blautia_Lipid_Metabolism
ATGAGGGATTGGAAGCGGTGGACTGCTGTACTTTTGGCAGGCTCTTTAGCGTTTACAGCTGCAGATGATATGAAATTGAT
TGTTCAGGCATATGAAATGCAGAATGAACAAGGACAGGAATCGTATCAGGCGGAAAGCAAAAGTAAATTGGACGATTTAA
AAGAAAAAGCAGTTCTCTTTCAGGAATTTCAGGGCGAAGAACAGAGATTTGACGGAACGCGCGCCGTCGATGTCAGCGAT
CATGCGGAACAAATACATAAAATAGAGACGGGAAGCGTAGTGTTCAGATTTAAAGCTTCCAAAAAAGCGGACGGCGTTTT
ACTGGGAGCGAAAGATAAAACGATCGATCTTCCGACAGATCTTAACAGGGGAAGCGACTGTACTTCTTTCTTTATAAGGG
CGAATGAAAAGTTTCGTATGGTATATAAACATACTGCGGCGGAACATGTAGGACCGGCTTCATTTTCAGATGGGAATTGG
CACACTGTCGTTGTCAGCAGTCAGAATGAGAAGTCGATGCGTCTGACGATCGACGGACAGGAAATGTGGAGTAACACAGA
CGCAGGGAACAGAGGTCTTTTTTCAAAGCAGTCGGTTCTGGATCAGGTGACGATCGGAGCGCAGAAAACAAAAGACGGAC
AGGTTTACAAAGGATTTCAGGGGGAGATTTCTCACGTTATCATTACAAGTGAAACGTTGACGGACGCGGACGCGATCGCG
ATATCGAAACCGGAAACTTCCGGTGAGATCGCAAGCGGTTCGGCAGTGGGCGAGATGTTTCAAAGTCAGTACGGCGATAA
CTCATGGGTATTTACAGGAGGAGAAGCCGTACAGGGAGGATTTGCCCAGACAAGAGGGGTAAGAAATTATGTAGGACAGT
TTGAAGAGTATGTGCGGTGGACGAAAGCAGGAAATGAAAACGGGCGGCAGCGTTATACGATCAACACAGGAAAGGCCGGT
CAGACTTTAAAAGACGTCGTTGACAATTATCAGACTTTAGTGGCGGATTACAGCCCGAAAGCGGCGGCTTATCTCGTCGG
GAAAGAGGATTATCAGGCAGGAGAAGCAGGAATTGCTTCGTTTCAAGATTCATTGCGTCAATTTATCAACCTGTCATTAG
GATTAAAAGAAAACGGAAAAGGATTTGCTGTGATCCAAAAGCCATTTGCAGTTAAAGATGATGCGGTAAATGCAACAATC
ATGCTGTACTGTAAAGCGGTAGACGAAGTTGTAAAAGAATACGAAGACGAGTCGGAGAAGCTCGATCGGATCGTTGTAGT
CGATCATTTTGCACAGACAAATCAGGATGATTTTAAAAATAATAAATTAAAAGACGGTCAAACGCTGAACGCAGCGGGAC
ATTTTGAGATCGGAAAACAGTTTTCCGCAGCTACGATCAAGACGACGGACAGTTATCCGGGAAACGGAGTGACTCTGAAT
CTGAAAGAAGAAGAGCAGCCGGACGTATATTTGAACGTTCTTCCGGTTGTGACGGCGGAGAATGCCGGTCTGCATGTACA
GATCCCGGAAACAAATGAAACGTCGTGGAGATACGAGTTGAGTATTGGAGATAAAAAAATAACGGGAAGTGCGGATGGGA
ATACATTTACGATTACAGGAGCAGAATCGGGAAAAGAGTACCTTTTCAAATGTATTTCATCAGACGGAACGACACAGCTT
CAAACTGTGACAGGAAAAACGGAAGCAGGCAATGTCGGAATCGCGTATGGGCAGACGCTGGATGAAAAGCAAAAAGTGCT
TTCGGAAAAGCTGAAAGAAAAAGATAAGATGACATGGCTGTTCATGGGAGATTCTATTACACATGCGGCTTTGTGGACAA
AAGGTTATGACGGGATCGCTCAGACTTTTGAAAAATATTTGAAAGATGAGATGGGAAGAGCTTCAGATACTGTGATCAAT
ACGGCTGTTTCAGGAGCGACGACAACAAGTACGCTGAATAATATTGAACAGAGATTGGAAAAATATACTCCTGACGTAGT
CTCGATCATGCTTGGAACGAATGATGCGGCAACAGGAGGACTTACGGCGGATATATACAAAAAGAATCTTGAGACGATCA
TAGAGAAGATCAGAAATAAAAATAAAGACGCGGTGATCATTTTAAGAACGCCAACGCCAATGTGGAATACCGGTTCAAGA
GAAGCGAATATACCGCAGTATATTGCAAAAATGAAGCAGGTCGCAGACGAGCAGAACCTGATCTATATCGATCAGTATAC
GGAACTTCAAAAAGCGTTTAACGATTACGGCTGGCTGAAAAAAGATACTGTTTTATTCGGAAATAATCTGCATCCGGGCG
CAAACGGACACCTTCTTATGACCAGACACTTTTTAAAAGGATGCGGATTGTGGAAAGAGGACAGCGCGATTGCCAATTTG
TTTTATGAGATGCCGATCAATGAGAAAACATCTGAAATCACTCCGGAAGTTATAAAAACGCCGAACCGCATCGGCGTGTC
TTTGGAAAAGCTGAAAGAAGACAGCAAGTCTCAGATAGGGGCGGTGCATCTGAAAGCGGTTTCCAAAGCATCAGGGCAGA
CATATGAGACAGATGCAGAAGCAGGAGAGAAGTTGATTGTTTTAAAAAACCTTCCCGAGAATCAGAAATACGAGGTAGAA
GTGTCTGCATGGCTGAAAGACCGGGCGGAAAAAACAGTATTTCAAAAACAGGAGATTGAATTAAATAATACGCTTGAGGA
AGCATTTGATATTTGTTTGAGTGATGAAAAAGTAGAAAACTTGAATGAAGGAACAACGGTGGGAACATTCACAGTTAATG
AGATGGCTCCTGAAGGAAACTATGTTTTCTCTCTTTGCACAGGAGAAGGCGACACTCATAATCCATATTTTGCGATAGAA
AACGGAGTGTTGAAAACAGCAAAGAAACTGGAGGAAGGAAAGACATATACGATCCGGCTGAAAGCAAAAAATGCAGAGGC
TGAAAAAGAAAAAATATTTAAAATATACGCGGTAGGCAGAGGATTGGTTTTCAGAAAAGAGGATCAGAAGATCGCAGTAG
GATCACCGGTAGAATTAAGTACAAAAGATTACGCAGAAAAATTGATGAAGCTGGAAGAAGGTACGATTTTAGTACACTAT
ACATCGACAAGCGATCAGGCAATTCAGTCTTTGTTTAGTGTTTCCAATGCAAAAGCAGGACATGAAAACAGACATTTTCA
TGTTTATATCAGACCTGAAGGAGTACTTGGCTGCGAAATCAGAAATGAGAGCGCGATGAATTATGGATTTAAAGCGGCAA
ATGCAGTGAAGGCAGATTATAAAGGAAAACCTGCAGAAAATATAATTGCGCTTCAGGCAGATAAAGAAAAAGGAACGTAT
CAGTTGTTTGCAAACGGAGAGAAAGTGCTGACGGTAGACGCCGCTGCATTGGGAGGATACCGCTTTATTTCTGAAATTAC
GGGATTAGATACTGTTTCTCTGGGGGCAACAAAAAGGGGAGGAATTAATAAATATACTTTCGGAGGAAATATCCATAAGA
TCGAAGTGTATGAGACTCCTTTAACAGATGAAGAACTGATCGAGGAAACGAAGAAGACCGCATATCCTGAATTACAGCAG
ATTTTCCATAAAAATGACGGAACAGGCGCGAACTATTACCGGATTCCGGCGCTTTTGACACTGAAAAGCGGTACAGTGAT
CAGCGCGGCAGACGCAAGGTTTGGCGGTACGCACGATTCACCGAATAATATTGATATTGCAGTGGCAAGAAGCGAAGATG
GAGGAAAGAACTGGAGCAAGCCGGAGCTTCCATTCCACTATGAGGATTATGAAGATAATACATTAGAAATTCCGGTAGGA
ACGCAGACGAGAGTAAATCAAAGTGCATCATTTATCGATCCGGTTCTTTTGCAGGACGAAGAGACAGAACGTGTATTTTT
GATATCGGACGCTATGGCGGCTGGATATGGTTCTCCGCAGGCAGTTACAGGAAGCGGATATAAAGAAATTCAAGGGAAAA
AATACTTGAAACTGCAAAAGGCAGGAGAAACAGATTATAATTATACAGTGAGGGAGAATGGTGTTATCTATAATGATACA
ACGAATCAGCCGACAGAGTATTCTCTGAACAGTAATTTTGAAATTTTGAAGGATAATGTATTGCAGACAGTCAAACAAAA
ATCGTCAAGATTCGATCCTACGAACGGTTCGGGACAGCTTGTAACAGATGAGACAGACAAAGACGTTCCGATGAACATTA
TGTATGCAGATGCAGTATTCAAAGCATTGCCTACGACATGGCTGTATATGAAGTACAGTGATGATGACGGAAAAACATGG
TCTGATCCGATACTTTTAAACGGAATGGTCAAAGCAGAAGATTCAAGAGTGCTTGTCACAGGTCCGGGAAGAGGCATGCA
GATTAAAAACGGAGAATATAAGGGGCGGTTGATCGTACCGGTTTATGATACGGCACAGTCGGGAATTATTTACAGCGACG
ATCATGGAGCAACATGGAATTATGCAAAAGGACCGTCTACGAAGAAAGCGGCGATGTCAGAATCACAGATCGTAGAAATG
CCGGATGGAACGCTTCGTGTTTATGCGAGATCAACAGGTTCTAAGATAGCGGAAGCAGTGAGCCTGGACGGAGGAAAAAC
ATGGACAGAAGCGGCGTATGTACCGGGAATGACCCAGCCGGGATGGGGATCGCAGTTATCCGTGATCCGCTATGGCGGTC
TGATAGAAGGAAAGCCGGCGCTGATCATGTCCACTCCTGCCGGTGTGGGAAATTATCGAAGAGACGGAAGAGTCAAGATC
GGTTTGATCACAGATACCGGAAAAGAAGGAAGTGAAAAATATAAAATTGATTGGACTTACGATTATTCGGTAGACAGTAA
GAATGCAGGGTTTGCATATTCCTGCCTGAGCGAACTTCCGAATCACCAAATCGGTCTGATGTATGAAAAGTATGATTCTT
ACAATCCGGCAGAATTACATTCACAGGATATTATGAAATATGAAGAACTGTCCTTATCAGAATTAATGGGAAAAGAAGTT
GTGGAAATCATACCGCAGACAGAAGGAAAGGGAACTGTTTCCCAAAGAAATACTGTGAAAAAGGGAAGCAAGATTACAAT
CGAAGCATATCCGGAAGAAGGATATCAATTTGTCCGTTGGGAAGATGAAAAAGGAAACCCGGTAAGCGAACAGGAAAAAT
ATACGTTTGATGCAAAAGAAAGCGCCGCTTTTACGGCTGTATTTGAACAGGAAAAAGAAGAAGTCGATAAGTCTCATCTT
AAAGAGGCAATCCGGCATGCAGAAGAACAGATGCAAGATGAAAAATATCAGGATGTAATTCCGGTTGTGCGCGAAGAGTA
TGAGGAAGCGTATAAAAATGCAAAAGCGATTGATGAGAAGCCGGATGCAACAAGCGAAGAAGTGGAGACAGCGTATAAGA
CACTGATAGAAGTCGGGAAAAGGCTGACTATGTATAAAGGAGATCTTACAGAACTTCAGGCGGCATATGACTTATATGCA
GGCAAAGATTTGAGTATTTATACACAAGACAGTAAAACGGTTCTGGAAGAAGCTTTAAAAGAGGCGGAAAAAGTCTTAAA
GCTTGGAGAAAATGCAGTAAAAGAAGATGTGAATGAGGCATTGGAAAAACTGCAAAAAGCGATAGAAGGTCTGGAAAAAT
CGGAGCCGAATCCACCGACAGATCCGGAATTCCCGACAGATCCGGAATTCCCGACAGATCCGGATTCCGGTAATACAGAT
ATTGTGAATCCAGATAATTCACTGTCGCCGGACGATACACCGTCAACGAATGGAACACCATCGGCAAGCGATGAAAAGGC
TGTTGCGACAGGAGATAAGGAAACGCCGGTCGGATGGACGACCTTAGGATTTGCGGCAATGCTTGCGGCGGCAGGCAGAT
TCTTAGGCAGAAAGAAAAGGCGGTAA
>igc_K01186_V1_FI14_GL0016099_1045741_unknown_unknown
AGACAGGCGGGCAAAGGGGAGGAATTCGGCCCGTTTTTCCACCCTGAGAGCGGAAGGTATTTCAACTTTCTGAACATCGG
CGGTTCCGCGTGGTTTCTGGATTGCGGCAAAGACGGAAAGTGCGTGAAAAAATCGCAGATATGCCCGTGGCCGCTCGAGT
TTAACGCAGAGCCCCTAGTCGTCGGGAAGCGCATTCTAATGCCCGTCACCCTGCGAACTTCGAGCTCGCAAAAATCCAAC
GATTTCGTGTTCGGCGCGATATTTTTGATAACAGACGACTTTGGGAAAACCTGGAAGAAATCCGGCCGCCTGAACGTCCC
GCACCACAAGGCGGGGGGAATCCACAAGGGGACGCGCTGGAACCACGACGCGATGGAGCCGTCGGCTGTGGCGCTGAAAG
ACGGCACCCTCCTGTGCCTGCTTCGCACTTCGCTCGACAACCTCTGGCAGTCGCGCTCGAAAGACGGGGGAATGAGGTGG
GAAAAGCCGGTTCCCACGCCGTTTTACGGTACGTGCGTCATGCCGAAAATCGGCAGGCTTTCGGACGGGCGACTGCTCGC
CATGTGGTCTAACGCGACTTCCCTGCCGGAGGTCGAGGGCGCGGACGGGGTGTGGGAGGACGTTTTCACAAACCGCAACG
CCATACACGCGGCGATTTCCGAAGACGACGGCAAGACGTGGAGGGGCTTCCGCGAAGTGCTGCTCGACAGGCGGCGCGAC
GCGGGGGATTTCGCCGACGCCCGCGGGGCGGACAAGAGCATGCACCAGTCGCAATTCATAGAGGTTGCCCCGGGGAAAAT
TCTGGCGGCGGTGGGGCAAAACGGAATGCACCGGAAGCTCGTAATGTTCGACGCCGGCTGGCTGCTGGAAAATTCGCGCG
AATGCGACTTTTCAAACGGCCTGGACGATTGGAGCGTATTCAACTATAAGAAAGGGATCCGCGGGCACTGCGCCTACAAT
AGAATCGCCGGATGCTCCCTCGAAGACAATCCCGATTCCGCCGGTAAAAAATGCATGCTCATAAAATACGAGCCCGACGA
ATCGCTCGTGAGCGACATACGCGGGGCCGTGTGGAATTTTCCGGCGGCGCGCAAGGGGGAAATCGCCCTTAAAGCGAAGT
TCAACAAGGGCTTCAAAGGCGCGAAAATAATGCTCCACGACCGCTGGATAAACCCGTCGGACGAAGTTGTTGATACGCTC
GCTCTCGCGTCAATAAAGCTTCCGGGAAGCCTCGGCGACGGCTCCACCCGCGACTTGCGCCTGAAATTCGACGCCGACGC
CAAAACCGCAAGCCTCTTCGACGGCGACAGAAAAATCGCCGAAACCGGCATAGGGCGCCCCGCCCCCATAGGGATTTCGT
ACCTGCACATACAGAGCGAAAAATCTAAGGGAGACGCCGGAATGCTCCTGCTCTCCGTGTCCGAAAAGGGGAGGCCGTAA
>igc_K01186_V1_FI14_GL0025744_1129769_unknown_unknown
ATGGCGAATCATACGCTCATTGCGCTCACCAATGCCAGACCCGCTTCCGGAGACGGGAAACAAAATCTGATCATCCGTTC
CTTCTCCGGTGACGGCGGCAGAAGCTGGAGCAAGCCGGAAATCATCGCCGATCAGCCGGAAGCCAACCTCTGCGAACCGT
GGATTCTCCCCTCCCCCGACCGCTCGCGCTGGGCCTGCCTGATGCGGGCAAACAACCGGAAAATGAACTCCATGGTGAGC
TTCTCCGACGCCCCGGACGGCAACTGGAGCGCGCCTCAACCGCTGCCGCTGCCGCTCAAAGGTGACCGCCATGTCGCCCG
CTATCTGCCGGACGGCAGGATCATCGCCGCATTCCGCTGCATGGATGAAACCTCCCCATGTTACGGCCACTTCTGCGGTT
GGATCGGCTGCTGGGAGGATCTCGAAAATCAGACGCCGGGCCAGTGGATGCTGAAACTGCTTCACCATGTCTCCGATTCC
CATTCCGGCAACGGGGACTGCGGATATCCTGGTCTGGAAATTCTGCCGGACCGTACCATCCTCGCCACCACATATCTGCG
CCGCAGCCGTCAGGACGCCGGGAATTCCGTCGTCAGCCTGCGTATTCCATTCGACTCTTTACCCGAAAAACAACCCCTTC
ATCAGGAAAGGAATTCCACCATGAAAACCATGCGACAAGCCGCCGTTCCCTCCTCCGATGTCAGCATCTCCCGGCATATA
TCAGTTTTTACGCTGATCGAACTCCTCGTAGTAATCGCGATCATCGCCATTCTGGCAGCTCTGCTCCTGCCTGCGCTGAA
CAAAGCCATGGAACGGGGGCGGGCCATCTCCTGCGTCTCCAACCTCAAGGAGAGCGCCACTGCCATGATCATCTATTCCG
GCGATTCGGATTCGTTTGCAATCGTCCGGCGGGACAACGGCCTCAACAGCTGGGGACCGGTTCTGGAAGAGTACAACTAC
CTGAAAAACCATGATGTAAAAATGTGCCCGAGCCTGAAAAACGAACTGGCCTCCAAGTTGGGCTACTGGGATACCTTCGC
CATTCCCGCAGACTGGAGCGCACAGCCATGGCTGATCCTGGTCAATTCCGGTTACTACCTGAAATTGAAAAAGCTCAACA
ACAAACTGCCGCTCTTCTTCGATTCCCTGCGGGACTACGGCGGAATCAAACAGCAGATGTACGGCGCCTTCGATCTGTGG
ACCAATTCCACCAACATGGGGAAATTCCACCTGCGCCACTCCAGTCTGGGCAACGTCGTACTGCTCGACGGCCACGTGGA
ATCGATGAACGCCATCCGGTACAAGGAGGCCATCGACCAGAGTCTGCTCCTGCCGTTCGGCAAAGAGAGCAAGACGATTT
ACTACTACGACAAGAACGATGTTCTGCTCCCTTTGTAA
>igc_K01186_V1_FI14_GL0089045_385108_unknown_Lipid_Metabolism
ATGTACAAACCCCTCATCGCCGCCCTCATCGGCTGCGGCATCGCCGGTGCCGCCGAAAGTTTTGAAAAGCTGCCGGCCGG
CTCCGTCGACAACAGCCCGACGGAATACGGCCCCCTGAGCACCCTCACGGGTGAAGCCCGCATCCTCAAGGAAGCCCGCC
TCGCCCGCAGCGGCACGTCCGCCCTGCGCCTGATGGGCGGGGAGAGCTCCGTGCAGCTCAACTTCGCCGCCCCCCTGACC
GAGGACACGCTCGGCACCCTTTGGATTCAGCGCTGGACGCGCCAGGGCGACTTCGCCTTCACCTGCACTGCCGTGACGCC
CGAAGGCGAAAAGGAGGTGGCCGCCGCGGGCAACAAGCTCGGCGTCGGCGGCTATAAGCAGCGGTTGGAGTTCACCCTGC
CGGCCGGCACCACGGCCCTGCGCCTCAGCTGCCGCTCGCATGCCGAGGGCGGTGTGCTGATCGATGACCTCGCGCTGCAC
AGCGGCAAGATGGAGGTCACCTCCCTCACCTTCATCAACCCCGGCCCCTTCCCGCTGCTCAAGCGCGCCCCTGTGAACCC
GGCCTTCGCCCTGCAGGTGCAGACGGAGGGAGCCGGCGAGCCCGTCGAGCCGGAGAGCGTCAGCTTCAGCGTCTACCCGG
CGGACAGCATCGCCTCGGTGACCCTGCGCACCGGGCCGAAAAACGGCAATGACTTCCGCAACAGCCGCGTGCTGGGCAAG
GCTGAGGTCGCCGCCGACGGCTCGGTGACCATCCGCTGCAGCGAGCCGCTCGACTCGGGTGAAAACTGGCTGTGGGTCGA
CGCCGAGCCCTCGACGGGCAGCTCGGTGGGCGGCGTTGTTGAGTTCCGCGAGCTCGCCGCGAGCATCGGCGGGCAGGAGG
CCAAGGGCGAGCCCGTGCAGCAGCGCATCGGCTACATGGTTGCCGTGCCTCGGGAGAAGGTCGACAACCAGCCGGACGGC
GCCGCGCCGCGCGAATGCGTCGGCTTCCGCATCCCCGGGCTCATCCGCACGCGCAAGGGCACCCTCATCGGCTGCTTTGA
CGCCCGCTACGTCCACGAAGGCGACCTCTGCGCCGACATCGACGTCGCCACCGTGCGCTCGACGGACGGCGGGCAGACTT
GGACGGCCCCGGCCGTGGCGATGGACTCCGGCCCCGGCGCCAACAACGGCAACGGCGACGCCTGCATCGTGCAGGATCGC
CGCGGCCGCATCTGGCTTCAGGCGCTCGCCGGGCACTTCGGCGGCGGAGCGATTCTCGGGGCCTCGAAATCGGGCCAGGG
TGAGGACCGCACCGGCCAGTGGGTGATGACCTACAGCACCGACGAGGGCAAGACCTGGAAGCGCGACTTCATCAACCCCA
CGCGCGAGATCAAGAAGGACGAGTGGACCTGCATTCTCGCCGGCCCCGGCAACGGCATCTGCACGCGCAAGGGCGTCATC
GTCTTCCCGGCCCAGATCTGGCAGAACGGCGCCAACCCGCGCTGCCGCAGCACGATCTGTTACTCGAAGGACAACGGCAA
GAGCTGGCACTTCGGCGAGGGCATTCCGCACAGCACCTCGGAGTGTCAGGTCGTCGAGCTCAAGGACGGCTCGCTCATGC
TCAACTGCCGCAATGAGGCGCGCAGCGGCAAGCGCATCGTCTACGTGACGAAGGACCTCGGCAAGACCTGGCAGCCGCAC
GAGTCGAACAACTCCGCGCTGCGCGAGCCCGTCTGCCAAGCCTCGCTCATCCGCGCCGAGTCGCCGAGGCACGGCCGCCT
GCTGCTCTTCTCGAACCCCAAATCCGGCGCGCGCGACCACATGACCATCCGCGTCTCGGAGGACGAGGGCAAGAGCTGGA
GCGAGGGCTATGAGTACGACTGCCGCCCCTGCTACGGCTACTCCTGCCTGACGCAGGTGGACGAGAACCACATCGGCGTC
TTTTACGAAGCCTCGCACACCACGAAGGGCAGCCGCGGCATCGGCTTCCTGCTCATCCCGCTGGACACCATCGTGAGCGA
AAAGACCGAGGCGGCCGGAACGCCCGTGGAGACAGAGGCCTCCAAGAGCGGCAAGGAGGGCTCCAAGAGCCGCCGCAGTT
CGCGCCGCAGCCGCCGCTGA
>igc_K01186_V1_FI14_GL0178584_1001801_unknown_unknown
ATGTCCGACAAAGAAAACGATCTCATCCGCGAAGATACCGTCACCGAGCCCGTCACCGAGCCCGAAGCAGACGCCGCGGC
GGCTGCCGACAACGCGGAGGGTGCGGAGCGCGACGCCGCTCCGTCCGAGCCCGAGACCGCAAAAAGCGGCAAAAAAAGCA
AAAAGCCGAGAGAGAAATTCTCGGTGTGGTTCAAACGCAACCGCAAAAAGATCGCGATCTCGCTCATCTCCGTCCTTTCT
GTGGGAGTGCTGCTCGCGGTCATCCTCGTCCCCACTCACTTCGCCACTCTGAACGAACCGGGCGACTTCATCGATCTCCC
CGTCGCGCGTCTCTCACTCGACTCCGCCGTCACGGTGGAAAAATCGGGCAGCTACATCGCGCACCCCGATTCTGTCTGGG
TGGACGACGGCTCCGAACAGGGCAAGATCATCGTCATGTATCCTCTCGGGCACGGCAAGGGACAGATCGCGATGCGCGTA
AGCTACGATATGGGGCTCACCTGGTCGGACAGAGTGACGGGACTGCCCGCAAGTTACGCCGACTCGCAGGAGACCCCCAC
CCTCTACAACCTGCACTTCACGGACGGCAGTGAGAAGCTGGTGATGATCTCCGGCTGCCCCTATTGGGTGGCAACGAAGT
ATAAGGCGGACGGCTTCAACTTCTCCTTCTCCGACGACTACGGCGAGACTTGGAGCGAATTCGAGAAATTCCACTCCCCC
GCGGACGCCATCGTCGCGATGTCCTCACTCACGCAGATCAAGGAGAACGGGCAGTACATCGACAAGTGGATGGGGCTCTT
CCACGACCACTCCTTCAACGTCTACAAGACCTACCTCACCTTCGACGAGGACGGGAACGCCGACTGGTCCGCGCCCGAAC
TGCTCATGCCCGACTACTCCGACGAGACGCAAAAGTACGGCATGTGCGAGGTGGAGATCGTCCGCAACGAGGACAACGAT
GCGCTCATCCTCCTCTCCCGCGCAGAAAAGAGGGTGTCCCGCTCCCTCATCGCCTTCTCCTACGACGAGGGCGAGACCTG
GGAAGGGCTGAAAGAACTCCCCTACGAGCTCAGCGGCGACCGCCACAAGGCGGAGTATGACGAGACCACCGGGAAACTGC
TCATCTCTTTCAGACAGATGATCCCCGTCAAGCGTAGCGCGGTGAGCATCTACAACCGTATCAGCGGCGGCTGGTACGCC
TGGGTGGGCACCTTCGACGACCTCATGACCTACGCCGACGACGATCCCTCCAACGACAGCAAAGGGGAATACCTCATCGA
GCTTGGCAGGACGGACTACTTCGCCAAGCCCTACAACGCCGTCATCGACAACGGTTACAGCGGCGTGGTGTGCGTGGACG
GCACCTACAACGTGGTGGGTTACGGCTCCTTCGACAAGGTGGGCACGACAAGCTACATCATCTCCCGCACCTTCACCCTC
GCCGACATCGAGAAACTGCTCTGA
>igc_K01186_V1_FI14_GL0189577_2074691_unknown_unknown
ATGGCCATTCAGAAGTTCTCCATCAGTCGTGATCCGGTTCTCTACGAGGCGTGGCCGGATGTCGCATTGACCCCCGGTGG
AAAAATGATTGCGGTCTTCAACGAATGCACTCATCACCTTGATCGGAGCTATACCCGGATCATGCTGACCGAGTCCACGG
ACCGCGGGCGGACATGGTCTCCCAAACGGCCACTGACCCCGGCGGCCCGGAAGCCGGAACTCTACTACAATTGCCCCCGC
ATTACATTGCTGCGCGACGGGCGGCTGGTGATTATTTTCGACCAGATGGCGTGGGGGGCCGGCGGCGAAGAGACGCAGAC
GGCCGGAAATTATCTCTGCTTTTCCAGCGATGACGGCGCCACCTGGAGTGAACCGGTCAAGACGCCGCTCGTCGGCATCG
TGCCGGATAAACTTCTCGAACTGGACAACGGCCGCTGGATCATCTCCGCGCACCATGCTCAGGATGGCGCTCTGGCGCAG
TTCCTCCGCTGGTCGGATGATCGGGGAAAGAGCTGGAGCGACCCGGTCGTCGTTGCGAAGGATCCCGCGTTTCAGCTCTG
TGAAGTCTCCCTGCTGCCGCTGGGCAACGGCGTGATCGCCGCCTTCCTGCGTGAAAACAGCGGGCGCGGGCTGGACTGCA
AGAAGACGCTCTCCTTCGACAACGGTGAAAGCTGGGGGCCGCTGATCGACTTCCCGCTGCCCGGCTGCCATCGTCCCGTC
GCCGGAATGCTTCAGGATGGCTCGATCCTGATCACCTACCGCTTCCATCAGGGAGGTATGGGGGGATTTGGAAATAATAC
CCAGAACTTCTTCGCCGCGCTGACCGATCGCAATTCGGTGCTGGCGACTTCGCGGAGGGAGTCCCGTGCCCGAATTCTGC
CGATCGATTTCGACCGTTCCCCTCACGCTGACCTCGGATATTCCGGCTGGGTTCAATTTCCGGATGGGGAGATCTACATC
GTCTATTACATCGTTGATGACGCGGTGAACCGGGGGCAGATTCGCGGGTGTTCGCTCCAGCCGTCGGATTTTTCCTCCCC
TGAGCAGCACCATAGAGTTATTTCATTTCTATGA
>igc_K01186_V1_FI14_GL0202030_1051505_unknown_unknown
ATGAAGAAGATCTTCGCATTCGTGCTTTTGATGCTGCTCGCTCTCCCGCTCGCGCTTGCGGGATGCAACGATAAGGGCGG
CTATGTTGCAGGCAGCGGCAAGTTGGTCGATCTCTCCGCCATGCCGGAAGGCACCGCCGAGGAGTATCAATATCTCTACG
AGCAGCATCCCGTCGCCACCGACGACGAATATTTCGGGTTGTACGACGGCAGAGAATATCAGGGGCATCCCGACAGCGTG
CTGCTGGACAACGGCAACATCCTCGTCGCCTTCCCCAAGAGCCATGGCAGAGCCGAGACCATCATGATGCTCAGCACCGA
CGGCGGTCTCACCTACACCGACATTTTCAACGCGGACAATCCCAAACCCGACAGCTTCTATCACACCGAGGAAACTCCCA
CCATCTACAAGCTGGACTTCACCGACGGCACCCAGAAGCTCATCACTATTTCCGGACGTCCCTCTTGGCCTACCGAGGGC
AACCTCGGCGAAGGATGGGATGCCAGCGTCTCCACCTCTCTCGATGAGAACGGCAAGTGCGACGGACTTGAATGGAGCGA
GCACGAGAACTTCTATGGTCCCAATGCCGTCCGCGAAGAATATAAGCGCGAGGCGGGCGCAGAGAAATACGACGCGGTCG
TCGCCATGAGCAGCCTTACCCAAATGAAAGACGAGAACGGCAACCTCATCGACAAGTGGATGGGGCTCTATCACGACGAC
AGGACCTTCACCGTATATAAGACCTTCCTCACCTTCAACGAAGATGGCAGTATGGAATGGTCCGAACCTGAGCGTCTGCT
CGGTCAGAACGGCGAATGGAGAGAGTATGAAGAGGCCAAGTCCCTCTTCGGACTCATCGTAAGCGGCAACGGCTTCTGCG
AGACGGAGATCATCCGCTCCCCCGACGGCAACGAGCTTGCCGCGCTCTTCCGCGTGAATGCCAAGAGCAACTATTCCTAC
GTCACTTTCTCAACAGACGAGGGCGAGACCTGGAGCGAGCCGCAGACGATGTCGCAGGAGCTCACCGGCGAGCGCCACAA
GGCGGAATACGACCCCGTCACGGGCAAGCTGGTCATCACCATGCGAAACATCACTTACACCGAAGTGCCGGACGGAAAGC
CCTCCTCCTGGGTGTCCCGCGGCTGGGTGGCTTGGATCGGCGACTATGAGGATCTGAAGCGCGGCGCGGACGGCAAGGGC
GATATGCTCGTCAAGCTTGCCAACACCTACAACAGCGGCGTCAGCGAGATCACGGAATTCTGCAACGCCGACACCGGCTA
TGCGGGGCTCGTAGTCTACCCCGACGGCACCGTCGTCACCACCTCCTACGGCACCTTCTCTCCCGTGGGCTCCGAACTCG
GAGGCAAGACATACGTCATGACCAAACAATTCAAGATCGCGGATCTCGCTGCCGTCGGCGGCGTCACCCTCCGCTGA
>igc_K01186_V1_FI14_GL0208719_2197844_unknown_unknown
ATGCAAACCATCATTTCCGATGGCAGAACCACCTATCAGGGGCACCCGACCACCGTGCTGATGCCGGATGGGAAAACGCT
CTTCTGCGTCTGGACCATCGGTCACGGCGGTCCCTGCGGCCCCTTGAAAAAAAGCACCGACGGCGGCCGGAGCTGGAGCG
GACTTCTGCCGACACCGGCAAACTGGCGCGATTACGTCAACTGCCCGACCATCTGGCATCTGCCGACACCGGAAGCGCCG
CTCCGGCTGGTGGTCTACGCGCAGGAACCGGGGAGCCGCCGAATGGTCTGCTCGCTCTCCGAAGACGGAGGAAAACACTG
GACGCCGATGAAGCCCTGCGGCGGAGACATCATTTCGGTCATGCCGTGGACCGCGATTCTGCCGACCGGAGACGGGCGGC
TGGTCGGGTTGACCAACGCCCGCGATCCGGAGAGCTCCGAAGCGCGCAGCAACCGGATCATCCGCTCCTACTCCTGCGAC
AACGGGTTGAGCTGGACTCCCCCCGAACCGGTCACCCATCTTCCTGAGGCAAATCTGTGCGAACCGTGGGTACTCCCCTC
CCCCGACGGGCGGGAGTGGGCCTGCCTGCTCCGGGCGAACAACCGGGAGTACCCTTCGATGGTGATCTTCTCCCGCGATC
ACGGAACGAGCTGGAGCGAACCGCGCCCGCTTCCGGAGGGGTTGCGGGGAGACCGTCACATCGCCCGCTATCTGCCGGAC
GGTCGGATCCTCGCCGTCTTCCGCAACGTCGCCCCCGATACCGCCGGATTCGGTCACTTCTGCGGCTGGGTCGGCCGCTG
GGAGGATCTGAAGAACGGCACCCCGGGAGAACTTCAGCTGAAGCTGTTGCACCACGCCCCGGCCGAACCGAAATTCCAGT
TCGACTGCGGATATCCCGGGCTGGAACTTCTGCCGGACGGCACCGTCGTCGCCGTCACCTATCTCCACCGCCGGGCGGAG
GACGCCGGCAATTCGGTGGTTTCCATGCGCATTCCCAGTTCACAACTTACACAGGAGTTTTCTTATGAAGCAGCGAAGTA
A
>igc_K01186_V1_FI14_GL0264464_418470_unknown_Lipid_Metabolism
ATGTTCTACAAATATCTTTTCCCTCTTCTGGCAAGCGGCATTGTGGTCGCTTCAGAAAGTTTTGAGACAATGTCTGCCGG
TGCTGTTTCTTCGGTAAGCACGGCTTATGGCGAGTTATTGGCGGAACCCGGCCATGCCGAAATCTTTCAAGGCGATGCTC
GTACCGGGGCTCAGTACCTGCTCATCAAAGGTGGTGCGGAGCGTACCGTGAAGCTGTCTCTCCCCGAACCTTTGAAAGAC
GTTGCTCAGCTGACATTCTGGGTGCAGCGGTGGACAGCTAACGGCAATTTCCGACTTCAGGTAGTAGCTGTAACGCCTGC
TGGCGATGTAGTCGTGCAAGGTAATCAACCCGCTGCCGTGAAAGAATATGCGCATCAGGCAAGAGTGATTTTGCCCGCCG
GAACAACAGCGGTAAAGCTGGTCTGCTCTAGCGTGGAGGCAGGTGGTGCGTTGGTAGACGACTTGGAGCTGTTTGTAGGA
GATATGCGGTTCAGTTCTGCTGAGCTGTGCAATACGGGAGCTCAGCCTATTCTGCTGCGTGCGCCCATCAATCCCATTTT
CAGTTACAAGCTGTCAACTGTTGGAGCCGCTAATCCCGTATCCATTGATGCGTTTAAGCTCAAAATCACTCCGGCAAATG
CTGTTTCCAAGGTGACATTGCGCTCCGGCATTTCCGACCGCTCCGTAGACGGCACTATTGGAATGAAGTTCCGCAAGGGG
AAAGTGTATGGTGCAGCCACCCCGGCTTCTGATGGCACGGTAGCAGTCAGCACTTCCGAACCGCTCTCTCCCGGTGAAAC
GGAATTCTGGGTGGATGTTACTCCCGCTCCCGGCGTAAAAGTTGGCAGCAATATCACTGTTGAAGTTCAGGGATTAACTG
TTGGCGGTAAGGACTGCAAGATTCCCAGCCAAAGCGTTACCCAGAGAGTAGGTTATCTGGTGGCTGTCCCGGATGCTAAG
GTTGCTACCATTTCCGAGGGTGACAGAGATTGCATTACTTACCGCATCCCCGGCATGATTCGCACCAATAAGGGCACATT
GCTGGCATGCTTCGATGCTCGCTACGCTAATCATCTCGACCTGACTGCTGATATTGACGTGGCCGTTGTCCGTTCCGAAG
ATGGAGGTATGACTTGGAGTGAGCCTTATGTAGCTATGGATGCAGGTCCCGGTAAAGGAAACGGATGCGGCGACCCCTGC
ATTCTGCAAGACAGCACTACCGGACGCATCTGGGTACAGGCACTTGCCACCCACTTCGATAAGAATCCCTGTATTTTTAA
TTCGAGCCAAGGTTTCAACCCCGATACCACCGGGCAATGGGAGATGGTATACAGCGATGACGATGGCAAGACCTGGAGTA
AGAACATCAACATCACTACACAGATTAAGAATCGCGAATGGAATCTTATTCTGGCTGGCCCCGGTTGCGGTATCACCACA
AGCAAGGGCGTTCTCGTATTCCCCGCCCAGATATGGCAGAACGGAGCAAACCCGCGAGGCCGCAGTACAATTTGCTACTC
CAAGGATGGAGGCCTGACATGGACGTATGGCACAGGTGTCCCCATGTTCACCTCTGAATGTCAGGTGGTGGAACTTGCTG
ATGGTGCGTTAATGCTCTCTTGCCGCAACGAGACATTCCAAGGAAAGCGTGCGGTGTATATCACCCGAGACTTCGGTAAG
ACTTGGCAAGAGCATGAAACTCATAAGAAAGCGCTCAATGACCCCGCTTGCCAAGCTTCCCTGATTACGATGGAAAGCAA
GAAGTATGGCCGAATCATGCTTTACTCTCACCCGAATTCCAAGCCGAAGCTGCGCAATCACATGACCATCCATGTCTCTA
CGGATGAAGGTAAGACATGGAGCGAGGGATTGGTGTACGATGTGCGCGAATGCTGGGGGTACTCCTGCATTGCTCCCATC
GATGACGAAACTATCGGCATCATCTACGAGCCCGCCCATGTCAGCGAGACCAATGACTACCATGGTATGGGATTCCTCCG
AATCCCGCTGAGTGAGATTATGCCTCAACCAACGAAATAA
>igc_K01186_V1_FI16_GL0061590_2687087_unknown_Metabolism
CTGTTTGTCGGGAATAATCCGCGGGAAGGATTCGGTGAACCGTATCTGGTCATAGAAGCGCCGACGCCGAAATGCCGTAC
CTTTGACCCATGTCTTTGGATTGCTCCGTCCGGAAATTTGTGGCTCTTCTATGCGCAGAGCTACACTTATATTGACGGAC
GGCTCGGTGTATGGGCGTCGGTCTGTGATGACCCGGACGCGGAAAAGCCGATATTTTCCGCGCCAAGGCGGATTGCGAAC
GGTGTGATGGTGAATAAACCCACCTGTTTGTCAAACGGTGAATGGCTTCTTTGTTGTGCTATCTGGTGCGACGAGATATC
ATTTCTCAATGACCTACCGGAGGAGCGATTCTCAAACGTTTACGCTTCGACGGACAATGGTCAGACCTTTTCCTTGATCG
GACATACCGATTATCCGGACAGAAGCACGGATGAACCCATGATCGTTGAGCTCAAGGATGGTACTCTATGGATGCTGATT
CGCGGCAAGCATGGTATTGGTCAGAGTTTCTCCGATGATGGTGGTCACACGTGGCACGACACAGGGTTCAGCGGAATCGC
CAATCCGTGCTCACGGTTTCACATTCGTCGGCTAAAAAGCGGTCGGCTAATACTTATAAATCACAAGGATTATCACAGAC
AGGATACGGGCGATGTCGTTGTCGGAAGCGGACGCAACAATCTGACGGCAATGCTATCTGACGATGACGGAAAAACGTGG
TCGGACGGTCTGCTCCTTGATGAACGCGACGATGTGTCGTATCCCGATATGTCGGAAGATGAAAATGGGCGGTTGACGAT
TGTTTATGACCGTGAGCGTTACTCAGCGCGCGAGATACTCATGTCAAGCGTAACGGAAGATGACATTCTTTCGGGAAAAC
TTGTTTCTCGGAATTCATTTCTGAAACAAGTCGTCTGCCATGGCGCGTGA
>igc_K01186_V1_FI16_GL0162460_4833637_unknown_unknown
GTCAGGACTTCCGCCTGGAACCTCGATATCTCCGAGAACCCGGAAAGAAAAGGCGACGAATGGACAAAGGTGTACGAAAC
CTTGCACGGAGACACCTTCGCGGACGGTCACTATGAGCTGTACCAGATAAGGACAACCGACGGCGGGCTCACGTGGAGCG
AGCCAGAAAGAATCTGCGCGACAAAGGAGCCGACGAAGCTCTGTGAGCCGTGCATGATAAAATCCCCGGACGGAAAGCGA
ATCGCGGTGCTGCTCCGTGAGAATTCCCGGAAAAAACAGTCGATGTTCGCCGTGACCGACGACAACGGGCAGAACTGGTC
GGACGTGAAGGAGCTGAACGGCGTCCTCACCGGAGACAGGCACTGCGCGAAGTACTTAAGGGACGGCAGGCTGTTTGTCA
GCTTCCGGGACATGAATCCGGACTCGCCGTATTATCAGAACTGGGTCGCGTGGATAGGCTCGTTTGACGACATTTTGCAT
GGCAGGGACGGAGACTGCAAGCTGAGGCTGAAGAAAAGCTGCACGTTCGACTGCGCGTACCCCGGAGTTGAGGTGCTTGC
CGACGGGACGGTCGTCGCGGTCACATACGGA
>igc_K01186_V1_FI16_GL0207794_2528738_unknown_Metabolism
ATGCGCATCGAACGGAATGACTTGATCTTTCAGCCGAGCGAAGGCGTGCAGTGCCATGCCAGCCATCTGATGCCGCTGGC
AGACGGAGGCGTGCTCGCGGTCTGGTTTCAGGGCAGCCGCGAGGGGGCGGACGACGTCTGCATCTGGGGCGCGCGGTTCT
CGTCCGACGGAAAATGGAGCGAAACGCGCCGCATCTCGCCGGAGGACGGCCTGCCGCACTGGAACCCTGCGCTGTTCCGC
CGCGCAGATGGGGAGATCCTGCTGTTTTATAAGCGCGGCCGGACGATTGCTTATTGGCAGACGATGGTGATGAAATCTGC
GGACGAGGGAAAGAGCTGGACGGAGCCGCGGGAGTTAGTTCCGGGGGACGAGGGCGGGCGCGGCCCGGTGCGCAACAAGA
TTCTGCGGCTGTCCGACGGCAGTCTGCTGGCGCCTGCGTCGATCGAGCAGGGCGAATGGCGCTGCTTTATGGACCGCTCG
GAGGACGAGGGCGAAACCTGGACGCGCACGGCGGACATCCGCCTGCCGGAGCCGGCGGGCGAGCGCCCCAACCCCTACGG
CGCAATTCAGCCGTCGCTTTGGGAGGACGAAGCGGGCGTTCATGCGCTGCTGCGCACCTCGCAGGGCTATTTGTACCGCA
CGGACTCGGAGGATCTGGGGAGAAGCTGGTCGCAGCCCGCCTCCTCCGGCATCCCGAACAACAATAGCGGCATTGATCTG
GTGAAAGCGCCGGACGGCACGCTGTATCTCGCCTGCAACCCCGTGGGTGAAAACTGGGGCGCGCGCAGTCCGATTTCGCT
GCTGATTTCGAAGGACGGCGGCGCGCATTGGGAGCACCTGACCCATTTGGTCACAATGCCGGGGGAATATTCCTATCCCG
CGGTGCTGTGGCAGGACGGCTGCCTGCTGATCACGCACACCTGGCAGAGAAAGTCCATTCAGTTCTGGAAGATTCGGCTG
TAA
>igc_K01186_V1_FI17_GL0076926_1648811_unknown_Metabolism
GTGCCTGCAGGTTTTGAGAGTGAGGACAAAGCTATGAGAGAATATGTGGAACTGAACTGTTTAGAAGAAGATGGCAGATT
ATATCACAATAATCTGCTGGATACGATAGAGGCGCTGATTCCCAATCAGTTTGACAGTGTGCATGCGGCGGATCTTCTGG
AGCTGCCTGACGGTGACTTGCTGGCCTGCTGGTTTGCAGGGAGTGATGAGGGAAACGCGGACATCAGCATTGCCGTGTCC
AGATTAAAGGCAGGAGAGAGCAGATGGAGTGTGGGGGAGATCGTCTCGGATGATCCGTCCCGATCAGAACAGAATCCTTC
CCTTTTCGCAGCACCTAACGGGGAGATCTGGTTGATGTATACGGCGCAGACTTCTCGGACGTCGGATGACAATCCGAATT
TTAATCTGCAGTATACGGCTGAAATACGAAGAAAAATATCTAAGGATAACGGATATACCTGGGGACCTACGGAGACCATG
TTTGCCAGACCAGGTTCCTTCTGCCGTCAGAAAATTCAGATTTTATCCAATGGAAGGTGGGTGTTCGGAAACTGGATCTG
CTTTCCTGATGAATCAAGAAACGGCAGTGATATCACGGTGGTACAGATTTCGGACGATGAGGGAAAAACCTGGCGTGAGA
CAGAGATCCCCAACAGCGCCGGCCGTGTCCATGCCAATCTGATAGAAACTGCTCCAGGGAAGCTGACTGCTCTGTTTAGA
AGCCGCTTTGCGGATTATATTTATATTGCGTACAGTGAGGATTACGGAGATACATGGACAAGCCCGGTACCAACCTGTCT
TCCAAACAATAATTCTTCCATTTCCTCGATGAAATTACAGAGTGGCAGTCTGGCCATAATTTACAATCCGGTGAAATTTA
ACGATGATACAGAAAAGACAGTCTGGCCGAATCAGCGCTGTCCGGTTACCTTTGCTGTTTCCGATGACGGCGGAAAGACG
TGGCCCTATAAACGGATTATAGAGCTGGGGGAAGGATTTGTAGGAGAATTTAACGACATCAATAACCGCCGATATGAATA
TCCGGTTATGATGCAGTCAAAGGACGGAAAAATCCATGCGGCCTACAGCTTTGGTAACCGCCGCTGCATTAAATATGTAT
GTGTAGATGAAGCATGGATCCGGGGAGAAAAAATGCTTCCGGGTGCGGAAGGAGATCCAGATATGCCATGTCAGAGGTAA
>igc_K01186_V1_FI17_GL0211256_859244_unknown_Lipid_Metabolism
ATGATGACGAAAAAGGGACTCCTATTCGCCACCTTACTACTCTTTTCTACCTGCCTACTCTCTGCTCAAGAGGGGGGCAT
CAAGGTTTATCCCTCTCGCCACGGAGTGGAGGCGGGAGCGCAGCACAAGACGCTCCTAGCCATTGAGCTAGAGGAGCCGC
TGAAGCGTAGCGATCAGCTACAGCTCCGTTTCGCCATTCCTACTGAGAGCCAACGACTGATAGAGAGTCTGGAGATTCTG
AGCTCCGATTCTCTTGCGGTGCGTGACTTGGATGATTACAAGGGACGAGTGAAGTATGCCACTCACCCACTCAATAGTTG
GTGCGAAGCAACGCTAACAGGAAAGGCGTACGAAGGGGCCAAGGTACTCTACCTCTCCGCCAACCTCGCTACACCTGAGC
ACTATTCGCCACACCACATCTTACGCTGTAGGATGAAGGAGCTGTCGCTCAATGGACAGACTGTGGAGGCAAAGCAGGTG
GGCGATGAGACGTTCCGCCGTTTCTTCAGATCGTACAAGCCACTATTTGTGCCTGGTGATGGAGGTAGTCGCAACTACCG
TATCCCTGTGATTCACAAGACTCAGAGTGGGGTGCTTCTTGCTTTTGCCGACCGACGGAAGTTCAATCAGACCGATATCC
CCGAGGACATAGACATTATTCAGCGTCGCAGCTTTGATAATGGTAAGACTTGGAGTGAGCCTGAGATCCTAATCCGTGGC
ACTGGCTACGGCAAAGGGTATGGCGATGTGGCAATTGTGCAGGCGAAGAGTGGCAAGCTGGTGATGCTCTTTATTGGTGG
GCAAGGGCTTTGGCACGGTCGTCCCGATACCCCGATGCCTACCTATATGATGACCAGTGACGACGATGGTGCCACTTGGA
GCCCCGCACGCGACATCACCCACTTTATCTATGGCTCGGAATGTACCGACCCGCAGAGGAGCCAATTCTGGAGTGCCTTC
TGTGCTTCGGGTCAAGGGGCCGTGACGGAGAGTGGTCGTATCATGTTTGTCACCGCTATACGTCCCGATGCCAATTACCG
ATTGGATAACTACCTGGTCTACTCCGACGATGAGGGGGAGACGTGGCAGGTTTCGGAAAGAGCCTATGCTGGTGGCGATG
AATCAAAGGTGATCGTGATGCCCGATGGAGCGATACTGATGAGCATCCGTAACCCCCACAAGGGCGACCGTATCTTTAGG
GTCAGTTACGATGAGGGTAAGACGTGGCAACCTACTCAGGACTATGCCGGTCTGCACGACCCTGCCTGCAATGGCGCCCC
ACTTCTGATGGAGCAAAATGGACTGAAGATGCTACTCCACTCGCTTCCGTATGGACCTAATAAGCGGTGGGACGGCGCCC
TCTACGGCTATGACCCCTATCGCCAGCAGTGGAGCGATGCAGTGGTGATCAATCCTGGTATGAGTGCTTATAGCGATATG
GTGGACCTCGGCGATGGCTTGATTGGCTACTTTGTAGAGGAAGATGATGAGATGTCAATGGTCTTCATCACCTTTACCCT
CGAGGATCTCCAAGCGATGCAAAGAGAGCACTGA
>igc_K01186_V1_FI17_GL0233267_601235_Akkermansia_unknown
ATGAAAAACCTGTTGTTTGCATTGTTTACCGGTTCCTTTTGTTGTTGTTATGCCCAACAGAAGGCCGCACCCGTTCCGGA
GCCTGAAGTTGTCGCCACTCCGCCGGCTGATGCGGGGCGCGGCCTTATCCGTGTGGACTCCCGTGAAATACGCCATTATT
CCGGTACCCGCAAGGAACCGGATTACCTGGTCAGCAGGGATAACGGAAAAACATGGGAAATGAAGGCCGCTCCGGCTGGC
TACCCTCCCAACTACGGTGGCATTCCCAAGGAATCTCCGGCTATTGTGCGCAACCCTTTGACCAGGGAATTCATTCGTGT
GCAGCCTATCGGGGGCTTTGTATTTCTTTCCAGGGGTGGGCTGGACGGCAAGTGGCTTGCCGTCACGAATGACGGCAAAC
TGGAAGAAGACTGGAAAGACCCGGAAAAGAGGAAAAGCCTGAAAAAACTGGGCGGCATCATGCGGACCCCCGTTTTTGTG
AACAAGGGCCGCAGGGTGATCGTGCCGTTCCACAACATGGGCGGCGGCACCAAGTTCCATATTTCCGATGACGGGGGGCT
GACCTGGCATGTATCCAGGAACGGTGTTACTTCCCCCAGACATGAAGCCAGGCCCCCCCACCAGGGCGTCAGATGGTTCA
ACAATGCCGTGGAAGCCACGGTTTTGGAAATGAAAGACGGTACGTTGTGGGCGCTTGCCCGCACCTCCCAGGACCAAGCG
TGGCAGGCTTTTTCCAAGGATTACGGGGAAACGTGGAGCAAACCGGAGCCTTCCCGCTTTTTCGGCACCCTGACCATGAA
CACGTTGGGACGCCTGGATGACGGAACTATCGTTTCCCTGTGGACGAATACAATGGCTCTGCCTGAAAACGCCACAGCTG
GCAACGGAACGTGGGAGGATGTATTCACCAACCGTGATTCCCACCACATTGCTATGTCCGGGGACGAGGGCAAAACTTGG
TACGGGTTCCGGGAGATTATCCTGGACGAACACCGCAACCATCCCGGCTATGCTACGCTGGATGGTCCGGAAGACCGCGG
CAAACACCAGAGCGAAATGGTGCAGCTGGACAAAAACCGCATCCTTATTTCCCTGGGGCAGCATAAAAACCACCGCCGCC
TGGTTATTGTGGACCGCCGCTGGGTAGGGGCCAAGACGCGTGCCACGCAGACGGGGAAAGATTTGGATTCCCAGTGGACC
ATTCACACTTATATCCCCCACAAAAAAGGCCATTGCAGTTATAACCGTAAGCCTTCCGCCGAGCTGATTCAGGATCCGTC
CGGGGGCACGAAGAAGGTGTTGCAAATCAAGCGTCTGGATGATCCCGAACTGGTCAATGAAAAATCCAATGTGGATTACC
GGAACGGCGGAGCTACCTGGAACTTTCCGAACGGGACCACGGGGTTGGTCAAATTCCGCTTCCGTGTAGCGGACGGGGAG
CAGGCGGATGATTCCGGCCTTCAGGTCTCTCTGACGGACCGGCTGTTCAATGCCTGTGATTCCACTACGAAGGATTATGC
CCTGTTTACCTTCCCGATCAGGCTGAGACCTGCGCCCCATCTGTTGCTGGGGATGAAAAAAGTGCCTTTCTCGCCCGGCG
CGTGGCATGAAATTTCCCTTCTTTGGCAGGGTGGGCAGGCCGTGGTGTCTCTGGACGGAAAGAAGGCCGGAACGTTGAAA
ATGGCTAATAAGTCCCCTAATGGAGTCAGTTATATCCATTTCATCAGCACCGGGTCCCAACCGGATGCCGGCATTCTGCT
GGATACGGTGAATGCCCGGGTGAAGTAA
>igc_K01186_V1_FI18_GL0061681_124044_unknown_Lipid_Metabolism
ATGAGTGAAAATATTCAATTTAAAAAGATAAATGATCTTAAGGAATATAATAAAAATTATAATTCAAAAGAAACAATAGA
TTCAGAAGAGGAGATAAAGGAAAAACTTAATTTTTTAGGAAATGAGCATCTTACTAGCTATAATAAAGTTCCAGCAAGTA
GTACTCAAAAAGATAAAATAGAATTTAATGATTATGGTAGTACAAAGAATAGCCAAATAATAGAAACAAAATCAAATGGC
AAGAGTTTAGACTCAGCTATTTTAATAAATAAAGGAACAATAGAAGGAAATAAGAGAACTACTCAAGCTAGTGGTGCTGT
TAGAACAGGTCAAATAGTTCAGGCAGCTAGAACTGTGAAAATAGAAGAAAGTGAAATTGTAAATTATGGAATAATCAGAA
CCAAAATTGATTATGATGATAGTTTTTATGGACAACATGGAGGAGCTTCAAATGGTAATCTTATAAATTATGGGATAATA
TCATTAGAGGTAAAAAGTAATTCAAACACAGGAGATTATGGGGGAATGGGGCAGTTGCTTGGAACGAGGGATGCAGATGG
CAAATGGAAAGCATACAACTATGGAATAATAAAAATTAATAATAGATCAGGTGGAGTAACAATTGGACAGGAAACAGTAA
ATAGAGAAAATAATAGTGGAAAAAGTGAAAATGAACTATATAACTATGGGAAAATATTACTTTATTCTTATGGAGATTTA
AATACATCTGGAAGCTCAACAGATTGGGGAGTAAGTAATAGTAATGCTGGTCAACAACTACTTTTTCAAAATGCAGAAGA
ATCTATTGGAAAAGTTTATAATTACAGCCAAATAGAATTAACTGATCAACCTTTAAAATCTAAGGGAACTGAAGTTTGGA
GATATAATTATGGTCAATATGCAGGAGGATATAGTGATAGTGAGTCTATAAAATATGAAATATATAATTATGGAAAAGTA
AAAATAAATTCTCTAATAGGAGGAGATCAAATAAAAGAAAGTTACTCATATGGCCAATACGGATTTTTAAATGGCTCTAA
TTCGAAGTCAAGTATTTTTAACTATGGAACTTTGAATGTAGGAGTATTAAATAATTCTCAGGGAATAAATTCATATGGGC
AGTTTTTAAATATAAACAATGGAACTATATCAATAGATAAAAATGAAATGTATAATTATGGAGATATTGAGGTAAATGGA
ACAGGAGAAACTATTGGTCAGTTTATAAGAACTTGGTCAAGTAAGGCTTACTTTGATTCTTTTATGAATAACTATGGAAT
AATAAAAGCAGAAGGAAAAGGATTAGTCAGTGGACAGTTCATGAGAGGAAAAAATGGAACTGCAAATAACTATGGGCAGA
TAAGAGTAAAAGGTGAAACACAAGATACAGCAGGAATGAAAATAACAGATGGAGCAAAAGGATTTAATTATGGAATAATA
GAAGTTGATAATAAAGATCTTACAATTGAAAATATGGGAACAGGAATGTGGGCAGATGGAAAAGATTCAGAGGCATTTAA
CTATGGAAGCATTGTAGTTACTGGGTTAACAGGAACTGTTGAAAATGGAATGGATACAGCATATATGAGAGCCACTAATG
GAGGGAAAGTATATAATTATGGGTGGCTTGAATTAAAAGACTCACTAGAGGCATTAACTATTGGTGAGGGAGTGAATTCA
TCTACTAAAGCAGGCTATAGATCAGCAGGAGATTTTGACCTTAAAGGTGAAATGAAGATAATGGCAGAAACAGGAAAGGG
AGATATCTATTCTAAAGAAAATTTCATTACAGCAGGGGGAAATGGCAAAGAAGGAAATATATCAGGACTTGAAAATCTTA
CATCTTCAGGTGTATATGAAATTTCTACAATAGAAAGAAAAGGAGATAATGGAGAAAATGTAATTGACCTTGTAATGAAT
AAAACTAAAAATATAGAAAATTTAGAAAAAGACAGTAATACAAGAAGAATGATAAAAGAGTTAAAACTTGATAATGCTGT
ATATGGAAAGGATTCAGAATTTGCAAAGAGCAATAAAGAGTTTTCAGAAATGATATCAAGGAAAGTATCAGAGGGAGAAT
CACTTGAAAATTTACTTGGGTTTGAATATGCAAATCTTAATGGACAAATAGTTGAATCAGGAAAAGTACTGTTGGAAAAT
CAAGAAAAAGTTATGAATGCAGATAGAACATATCTAAGTGGACAGTTTAATAAGGAAAATAATTTTGACACAGTGATAAT
CAACCCACAAAATGAAAGTAAAATAGGTATATTTCATTTAAATTCAGATAAAGACCTTGACTCGCATGCTTCAGGAACAT
ACAGATATGATTTGGAAAGCACTACTCTTATACTTCAAAATAATAAAAACTATATGATCGGGATGAATTATTCAAAATTA
GACTATAAAAATAGAAATAGTAATATGAAGAAAACAAGTGTATTTGCAGGTCACAATTATACAAAATCATTGGGTGATAT
ATCAGAATATAGAAATTATCTAAATGGTACGCTTACATTTAACTCTATGGATAGAAATGGAAAAAGAGATAATTTTAAAT
CATATACTTTAAATATGAGAAATGAATATGTAAGAGAATTAGATATAAAAGGATTGACATATTCAGAGTTTACAGCTGGT
TTGAAGACAACAGTATTTGGTCATGAAAAGATAAAGGAACATGGAGCAGATTTAACTTCAGATAGAAATATAGAAGTAAA
AGAAAAAATAGGAATATCAAATGAAGTAAATTTAGGAGTCCTTATGAATAAGAGTTATGAACTAGGAAAAAATAAAGGGA
AAAATAATTTTGGTATAAGTACATACTTAGAATATAAAAAAGAACTGATGCCTATTGAAGATTGGAGAGATGAATTCACA
ATAGGAACAGGAAGTTATACAAAATATAATAAACCAGTAAAAGAACATGATTTAGGAGTAGGATTGGTAGTAATCTCAGC
AAGATATGAAATTAAAGATGAATTATCAGGAACACTAAGTTTTTCAGCAGACACATTAGGAGATACAATGACTACATTTA
AGATAGAATATAAGTTCTAG
>igc_K01186_V1_FI18_GL0119473_350091_Blautia_Lipid_Metabolism
ATGAATAAGTATAAAAAAATTATTTCTCTAGCAGCAACTGCAGTGATATGTGTTTCACCAATGAGTGTATATGCTCAAGA
GGTCCAGACAGATATGACTGAGGCTGTGTCAGAGAAAACACAGGGGACAGAATCCTCTTCGGTACCAGTTTTGCAAAAGG
AAGGAATCGAAATTTCGGAAGGTACAGGATATGATTTGAGTAAGGAACCTGGGGCAGAAACAGTAACAGCATTGGAACAG
GGAACTATCGTTATCTCTTATAAAACAACCAGTGAAAATGCGGTTCAATCATTATTGAGTGTAGGAAATGGTACAAAAGG
GAATCAGGATAGACATTTCCACTTATATATTACAAATGCTGGCGGTGTAGGGATGGAATTGAGAAATACAGATGGCGAGT
TTAAATATACGCTGGATCGCCCGGCTGCTGTGCGTGGCAGTTATAAGGGTGAAAGAGTATCCAATACCGTTGCATTAAAA
GCGGATAAAGAAAATAAACAGTACAAGCTGTTTGCAAATGGAGAATTATTAGCAACGCTGGATCAGGAGGCATTTAAGTT
TATCAGTGATATTACAGGAGTAGATAATGTCATGCTGGGTGGTACCATGCGTCAGGGAACTGTTGCTTATCCATTTGGCG
GTTCTATAGAGAGCCTCCAGGTATATCAGGACGTGCTTTCTGATGATGAACTTATTTCTGTGACAGGAAAGACGATCTAT
GCAGAGAATATTTTTTATGCAGGGGATGCTACAAAATCCAATTATTTCCGAATCCCATCCCTTTTAGCATTGGACTCCGG
TACAGTGCTTGCAGCAGCAGATGCAAGATATGGTGGCACCCATGATGCAAAAAGCAAGATCAATACAGCATTTGCAAAAA
GTACAGATGGTGGAAAAACGTGGGGACAGCCGACATTGCCATTGAAGTTTGATGATTATGCAGCAAAGAATATAGACTGG
CCACGGGATTCGGTGGGCAAGAATGTGCAGATACAAGGGAGTGCTTCCTACATAGATCCGGTACTTTTAGAGGATAAGGA
CACACATCGGGTATTTCTCTTTGCTGATATGATGCCGGCAGGAATTGGAAGTTCCAACGCTTCCGTAGGTTCTGGATTTA
AAGAGGTTGATGGGAAGAAATATTTGAAATTGCACTGGAAGGATGATGCGGCAGGAACGTATGATTACTCCATAAGAGAA
AATGGAACCATTTATAACGATACCACAAATTCAGCAACCGAATATAGTGTTGATGGTGAATATAATCTGTACAAAAATGG
AAATGCCATGCTCTGTAAACAGTACGATTACAATTTTGAAGGTACAAAGTTGTTGGAAACCCAGACGGACACGGAAGTAA
ATATGAATGTGTTTTATAAAGATGCAGATTTTAAAGTATTCCCAACAACTTATCTGGCAATGAAATACTCAGATGATGAG
GGAGAAAGCTGGTCTGATTTACAGATTGTAAGTACCTTTAAGCCAGAAGGCTCAAAATTCCTGGTATTGGGACCAGGTGT
AGGAAAACAGATAGCAAATGGTGATCATGCCGGAAGATTGATTGTTCCACTATATTCGAAATCATCTGCAGAACTGGGAT
TTATGTATAGTGATGACCATGGAGACAACTGGAAATACGTAGAAGCAGACCAGAATACAGGTGGGGCAACCGCAGAAGCA
CAGATTGTAGAAATGCCGGATGGTTCCTTGAAAACCTATCTGCGTACAGGATCAGGATATATTGCACAAGTGACAAGTAC
AGATGGAGGAGAAACCTGGAGTGAGCGTGTTCCACTAACTGAAATTGCAACAACGGGATATGGAACACAGTTGTCAGTGA
TTAATTATTCACAGCCTGTTGATGGAAAGCCTGCTATCTTATTATCAGCACCAAATGCAACCAATGGCAGAAAAAATGGA
AAGATATGGATTGGTTTGATCAGCGAAACAGGAAATTCCGGAAAAGATAAGTATTCTGTGGAGTGGAAATATTGTTATTC
TGTGGATACTCCGCAAATGGGCTATTCGTATTCCTGCCTGACAGAGCTTCCGGACGGCGAGATCGGGCTTTTATATGAGA
AATATGATTCCTGGTCAAGAAATGAATTGCATCTGAAAAATATATTAAAATATGAAAGGTTCAATATTAATGAATTGAAA
GTTCAACCTTAA
>igc_K01186_V1_FI19_GL0092501_137691_unknown_unknown
ATGAAAAAGTCGATATTCGGGTTCATTTTGGCAATCTTGCTGATCTGTCCGTTTATGTCACAGGTACTGCGGGCGGAAGC
GAGAGACACAGACAGTAAAGTAACAGATGCAGATAAGATATTTTATTATTCTTTTGATAACATAAGCGGCGGTCTGATCG
CAGATGAATGGGGCAGCAGAAATGCAGTGATTTCCGGTGGAAAGATCAGTACCGGAAAATCCGGCAGTGCACTTGAAGTT
GAGAAAAATACAACAGGAGCTTCCGTTTCGAATGCTTCTGTTACAAACGATGCGTGGACGGTCAGCTACTGGGTATACAG
TAAGGCTCTTTCAGAGAGAAGTTCTGTTCTGATGAGCAGCGATGGAAAATATTCTTTCGATGCTGCGATCAGTTCCTCCA
ATCTGAAATCCGGTGTACATGTAGGAACCGGAAGCGGTGATGTCCTGACATTTCAGTATACACTTCCGGCAGAAACATGG
GTACATATGACATGGACACAGGATAAGACAAACGGTCTGTCTCTCTATGTAAACGGAACGTTTGTTCAGACAAATACCTG
GACAAAAACAAATAATTTCCCTTGCCCGGCTGATCTTTTCGGCGGCAGCGGATTTGAAGGTAAGATTGACGAACTGAAAA
TTTATAACCGCGTACTCACGGAAAATGAGATTCTGGCGGGTATGATGGGCAAAGGACTGAATATTTCCGAAACCAAAAAA
GAACTGAAAGTCGGTGAAAATTGGCAGATCGTGACAAATCTGATCAGTGATCAGGAAGATAAAACGATCACTTATACCTC
CTCAAATCCGGAGATCGCAGCCGTAAGCGAAGATGGAACCGTACAGGCAAAGAAACGCGGTACGACGCAGATCTTTGTGA
AAAATGCAGCATCCGGTTATGAAGAAACCGTAGAGATCAGTGTTATCAAAGAAATCACGATCCATAATACAGTTCCGGTT
TATAAGCTGGATGACTCCAAACTTTCTGATATTGATAAAGATGAAACCAATGCACAAGGAAGACGTTACCTTGGTCAGCC
GGATATGGTCATGCTGGATGACAACCGTACGCTGATCACAGTTTATCCGGTCGGACACGGACATGGTAAACTGGTTATGA
AGGTAAGTGAGGATGCCGGAGAAACCTGGACGGAAAAGACCGATATCCCGTCCTCCTGGACAAAATCGCTGGAGACACCG
ACGATTTATAAACTGCATCTGGACAATGGAACGACAAGGCTGATGCTGATCACAGGTCTGCCAAACTGGGGAAATGGTGA
GACGGATGCGAACGGTCACATTGGCGGATGGAATACTTCCTATTCTGACGATGGCGGAAAGACATGGAGCGAATATAAAA
ACTGGCATGAAAAGAAAAAAGACGGAACCACAAACTATACCATCGTTGCGATGGCAAGCCTTATACAGTTAAAAGATAAA
AACGGAAACAATATCCAGAAATGGATGGGCGTTTACCATGATGTAAACTATGTCAACTACAAAACCTATCTGACCTTTGA
CGAGAGCGGAAATGAACAGTGGTCCGATCCGGAACCTTATCTGAATGAATATCGTACAACAGAGAGCAAGTATCAAATGT
GCGAGATCGGAATGTTCCGTTCACCGGACGGAAAACGCATTGTCGGGCTGGCAAGAAGCCAGTCCCATAACAATCCGTCC
ACATTGATCTATTCAGATGATGAAGGAGAAACCTGGTCTGAGCCGATGGATCTTCCGGGATCCCTTGCCGGAGAACGCCA
CAAAGCACTGTGTGATCCGATCAGCGGCAAACTGGTGATCACATTCCGTGAAATCCAGTATGACCTCAATAAAAACAATC
AGTTTGACGGTGGGAATGACTGGATGGCAGGTGACTGGGTTGCATGGGTAGGAACTTATGAAGATCTGATGGAACAGAAT
GACGGTCAGTGCCATATCCTGCTCTGTGAGGACTGGGCAAATAACCGTTACTCCGGGGATACCGGATATACCGGAATGGT
CGTTTTACCGGATGGAACTTTTGTTATGGATTCTTACGGACACTGGGACAAAGAATTTTCACAGAGCTGGCAGGGTAGTG
ACGGCAGCGGTTATAATGTCAAGACTGACTTATGTTACATCAAGCAGGCGAAATTTAAACTGGCAGATGTGATCGGTGAG
TCTATTGTTGCTGTTAAGGATGTTATGCTGAATCCATCGGAAGTGAAACTGACAGAAAAAGGCCAGACCGTACAGCTTAC
AGCAACCGTGGCACCGGAGAATGCAACAAATAAGCAGGTGAACTTTTCGATTGACCATGAAGAGGTGGCAACCGTAGATG
CAGAAGGAAAAGTTACCGCAAAAGCAGACGGAACAGCTGTTGTAGCGGTTACAACGGTGGATGGAAATAAGACGGCGACC
TGCAGCGTTACGGTAGAAATTCCAAAAGATCCAACGCCAGATCCAGATCCAAAACCGGAACCGAATCCAACACCAAATCC
AACACCAAATCCAACACCAAATCCAACACCAACACCGGATCCGACGCCGACACCAACACCATCTGTTCCGGATAAACAGG
AACCGACACCGGATTCCACAATGACGGTTGGCAGTGAACAAAAAACAGGAAAAGGTGTTTATCGTATCACCGGAACCGGA
AGCAAGAGAACCGTTACATTTGTAAAACCAATCAATGATAAAAATACATCTTTTAACGTGCCTGCAAGTGTAAAACTGGC
GGACGGACGTTATAAAGTAACTGCAATTGACAAAAATGCATTTAAAAACAACAAAAAGCTGAAAAAAGTTACGATTGGAA
GTAAAGTGACCAGAATTGGTGCCGGTGCATTTAGCGGAGCGAAAAATCTGAAAGCGATCACGATAAAATCAAAATCATTG
AAGAGTGTCGGAAAAAATGCACTGAAAGGTATCCATAAAAAATGTACGATTAAAGTTCCGAAAACAAAGTTAACCGCT
>igc_K01186_V1_FI22_GL0021434_201789_unknown_Lipid_Metabolism
ATGAAACAACGTATTCACTGCGCAGCCCTCGCCACGACCCTGTGTCTCGCCCTGCTTCCGGTCCAGGCCGCGGCCCTCAC
AGTCACCGACCGGCCCCAGCCCGGAACCACCCAGGGCCAGCCTTTCGAGCACGATCCCGACACGGCGGGCAGCGACAGCT
TCCGCATCCCCGGTCTGACCACCCTGCGGGACGGCGCCCTGCTGGCAACGGCAGACGCCCGCTGGAACACCACCTACGAC
GGCGGCGGACTGGACACCATCGTCTCCCGCTCCGAGGACAACGGTGAAACCTGGAACTACAACTTCGCCAACTACCTAGG
GGACAACGGCAATGAGTACAGCGGAGACGGTTCCACCTGCTTCATCGACCCCTCGGTGGCGGTGAAATATGAAGGCAGTC
AGGAGACCATCTATCTGCTGGCCGATCTCTACCCCTACGGTGTGGCCCTCAACGGCAGCGGTAATCTGTGGCCCGCCAAG
GAGACCGGCTTTGACGGCCAGGGACGGCTCCTCCTCTCCACCGACTCGTACGGCAATGAGGTACAGGGTAATAATCAGAC
TTATACCTACGATTACTACCTGGATGGCGATACCATCAAGTCGGTCTCCGGCGATACCCCGGTGGAGGGGCTCACGGTGG
ACGAGCATTTCAATGTGACCGGAACCTACAATGGCCAGCCGGTCGACAGCAACCTCTTCTTCCAGAACGCTCCCTTCAAG
GTCCAGCGCACCAGCTTCCTCTATCTTGTGACCTCCACTGACGGCGGCAAGAGCTGGAGCGTCCCCACCCTGCTCCCCTT
GAAGAAGGACAGCGAGCGGGCTTATCTGGTGGCCCCCTCCAAGGGCCTTGTCACCAGCCGGGGGGAGATCGTGTTCCCCT
GCTACTCCTTTGAGAACACCGGCAGCTCTCAGCCCCAGCACATCAGCTTTCTCTACTCTGAGGACGGTGTGAACTGGGCG
CGGAGCGAGGACGATCCCAGCTCCACCGCCGATCAGTGGGACTCCGAGTCGGTGGCGGTGGAGCTCTCCGACGGACGGTT
GCGCTTCTTCGCCCGCAATAACCACACCAAGCGATTGAGCTATTTTGACTTTATCCCCGGCACAGCCGGCCTTGCCGACG
GCTATTGGGAGAATCGGGTCAACACCAGCGTCATCACCAACTCCAACTGCCAGATCTCCGTCATTGAGTACTCCCATACC
TCCCAAGGAAAGGAAGTCCTTCTGATCTCCTGCCCCGCCAGCTCCAATCCGAACGGAGACAACCAGTCCGGTGCAAGCTA
CCGAAATAACGGCAAGATCTTTGTGGCCCGGGTGAACAGGGACGCAGACATGACCCTGGAGTGGGTGGACAGCGCCACCA
TCGACATCGACCCCAGCCGGAGCGATGACCCCTTCATGTACTCCGCCATTACCGAGCTGACTCGGGACGGGAACGGCGCA
GAGACCGGCGATATCGCCATTCTCTACGAGATGAACGAAAATGGCTGGGGTGCTGGTATTGGCAAGTACTATGAGATGAC
CTTTGAGACCCGGTCACTCTCGGGTATCGACTTTGACCCCATCTTCACAAAACAGCCCGTCAACAATGGCGGTCCCCTGA
CCCTGGGGGATAAAAGTCTCCAACTGAGCGTCGAGACCGACATCACCGCCAACGTCACCTATCAATGGTACAAAAAGACG
GATGCAGGCGAGATGGCCATTAACGGTGCGATCGAAAAGACCTACACGGTGGACACTGATGCGCTGGGTCTGGGCGAACA
TCAGCTCTTCTGCCGGGCCGTCAACGGCAGCTGCACAGTGGACAGCAATCCGGTCAAGGTCCAGGTGATCCCCGCTCCCG
TCACCTACACCATCACCCTGGACGCCCAGGGCGGTTCTGGCACGGCGGCCAGCCTGACCACCAATGCGGATGGTAAGCTC
ACCTCCCTTCCCACCCCCACCCGAGCGGGCTACGCTTTCAACGGCTGGTACACCCTTCCTACCAGCGGCGATAAGATCAC
GACCGACACGGTTTTCCAGGCCAACGCCACCATCTACGCCCAGTGGACGGCGAACAGTTCCGGTGGCGGTTCTTCCTCCG
GCTCGACCCGGTACACAGTGAGCGTGGAGGGCATGGACAACGGCAGCGTGAAGGTGAGCCCCACCCGCGCCTCCAAGGGG
AGCACGGTGACTGTCACCGTGAAGCCCGACGAGGGGTATGAGCTGGACGAGCTGACCGTCACCGACAAGAACGGCGATTC
CGTCAAGCTCACCGACAAGGGCGACGGCAAGTACACCTTCCAGATGCCCGCCTCCAAGGTCACGGTGGAGGCCGTGTTCA
CGGCGGTGGAGCCGGAGCCGGAGGGCCTGCCCTTCACCGATGTAACGAGCCGCGACTGGTTCTATGACGCCGTGGCGTAT
GTGTACGACAAGGGAATGATGGAGGGGACCACGGACACCACCTTCGCCCCCGCCATGAACCTGACCCGGAGCATGATCGC
CCAGGTACTCTACAACCTGGAGGAGCGGCCGGAGGCGCCCGGCGCGTCGGGCTTCACCGATGTGGCGGCGGGCGCATGGT
ACGCCGACGCGGTGAACTGGGCGGCGGCCCGCGGCATCGTG
>igc_K01186_V1_FI22_GL0103331_1875257_unknown_Metabolism
TGGGATGGACAAATCTATGAAAACGAAGAAATGGGCACATTTGAAGCCCTTTTGCCAACCGGAGGATATCCGACCGCACA
TGCGCCTGCAATGGCAGAGCTCCCAAACGGAGATCTCCTCTGCTGCTGGTTTGCAGGAACCTACGAAGGAAGTGCAGACA
TCCATATTATCTGCTCACTCCTCCCAGGCGGAACTGACAAATGGCTTCCTCCGGTCGACATTTCCGGCGACCCGGAGAGA
AGCGAGCAGAACCCTTCTCTGTTCTGCGGACCTGACAATGCAGTCTGGGCAATGTACACCGCACAGCTGGACCGCCAGGA
AGGAAAAGATAACATGCAGTTTACTTCTGTGGTACGCTGTCAGAAAAGTACAGACGGAGGCCGGACCTGGAGCGAATATG
AGACAATTTTCCCGGAAGAAGGTACTTTCTGCAGGCAGCCAATCCAGATTCTCTCCAACGGACGCTGGATCTTCTCCAAC
TGGATCTGCACAGACTCTGCTGATGGCCTTTCTGGCGATCCAAGTGCATTTCGTATCTCCGATGATCAGGGGAAAACATG
GCGCATGGTGATGATGCCGGAAAGCAACGGACATGTGCATGCAAATGTCGTAGAACTGGAACCCGGACATCTTGTTGCCT
TTATGCGAAACCGCGAAGCCTACCGCATCCACCGAAGTGAATCTTTTGACTACGGAGATACATGGAGCGTTCCACAGCCG
ACACCGCTTCCAAATAATAACTCCAGCATCAGCGCTGTCAGACTCCAGAGCGGACGTATCGCGATCGCCTATAATCCAAC
CTGCACTCCGGATCCAGAACCCGGCAAAGCTGCATGGCCGGGACTCCGCTGTCCGGTAGCTGTCGCGCTCTCTGAAGATG
GTGGACTTACGTTCCCGATCGTACGCTGGATGGAACGGGGCGAAGGATTTATCGGAGAAGAAAATAAAACAAATAATAAA
CAATATGAATATCCTTATCTTATGCAGACACGCGACGGCATGCTTCACCTTGCCTATGCCGCACGCACCCGCTTAGGGAT
CAAATATATGTGCTTCCGCGAAGAAGATGTTCTCGGAGCAAAACGTGAACGGGTAGGTCTCTACAATCCTACTGCGGCGC
AAAGCCATTAA
>igc_K01186_V1_FI25_GL0113551_16134_Bifidobacterium_unknown
ATGTGGCTGCGCGGTCGTGGCTCTCCATGGAGACCTGCCGCCGCCGTGATCGCCACGGTATCCATGATGCTGGCGACGGT
CATGGGCCCCCATTTCGCGGGGATGCGGGCGCAGGCCGTCGAGCCCATGCAGACCACCACCATCCCGCACACCAAGATCA
CCGGCGACGGCAACTACTTCACGTTCGCCGACAACGCCTGGGATCCGGGCAACGACGTGCATACGTGGTCCAAGGCGCCA
TCCGACAGCCTCCCGGCGGAGGACATCTGGTATACGGTCCGATTCTTCGGCAGCGCAATCGACGTCTATGCAGGCAAGAA
CAGGCCCATGGGCAAGGTGAAATACTATATTGACGGAGCGGAAAAAGGCACGTACAGCCTGTACAACGCCTCCAACATCA
ACGAGACGAAAATCGCGTCGTTCACCGGGCTTGACGAAGGTGAGCACGTGTTCAAGGCGGTGGCCACAGGCGAGCGGGAC
ACGAATTCCACGAACGCGCTGATCGACTGCGCCAAGGTCGTCGTGACCCATCAGCCGTACGTGGTCACCGGCGTCACACT
CGACACGACCTCGATGACGCTGGGCGTTGGCGACAGCAAGCGGATCTCGTATACGGTGGCGCCCGATTACGCGACCATCG
ATGACATGACCTACACGAGCGGCGACACGAGTGTCGCCACAGTCGGCGCAGATGGCACGGTCACCGCGGTCGCGCCGGGA
GCCACCGCCATCACCGTGGCCTCGACTGCGGCCGGCATCAGCAAGACCGTCGACGTCACCGTCGCCAGGATGGCACCGAA
CCTGACCGGCGGCATCGTGGACCCCGATACGCAATACACGCAGAAGCGGTTCGACGAGGTGAAGGCTCTCACGACGAACA
ACCGGGCGCTGAAAGCATGGAAGAACGACAAGGTCAACAGCGAGATCTCGCTCGCCGCGGTCGGCACCACCGTCTCGAAC
CTGACGGTCACCGCAAGCGACCTGACGTCGCAGGGCGGCGACGTCATCGCCAAAAGCAACGTCACGGCCACGTTCATCAA
GTCCACCAGGGCATACAACGGCAGCTATCTCGGCTACGGAGACCCGAACCGCGAGGTGCCCGCCGCCACCGAGACCAACC
GCTCCGAAAGCAACGACATCCTCTACCAAAGCGGCCCGATCACGGTGAAGGCCAATCAGGTGCAGAACATCTGGGTATCG
TTCGCCATACCGAAGGACGCCAAGGCCGGCACCTACACCACCACGCTGACCGCCACCGCAGACGGGATGGAAACGCCGCT
CACATTCACCTACACCATCGAGGTGAAGGCCGCTACGCTGCCTGATCCGGCAGAGTATGAGAAGAACTTCGACGTGGAAC
TGTGGCAGTACCCGTATTCCTCCGCGGAATACTACGGCGTCACCCCGTTCTCGGACGAGCACCTGCAGATCCTCAGATCA
AGCATGGAACTGTACAAGTCCATCGGCGGCCACGCCATCACAACCACCATCAACGAGGACGCATGGTCCGGCCAGACCTA
CAGCGCCAACGCCATCCACTACCCGTCGATGGTGAAGTGGACCAAGAGCGGGGGCGGGTTCACCTACGACTTCACCGACT
TCGACAAGTGGGTGACGTTCAACAAGGGACTCGGCATCGGCGACAAGATCGTGATATACAGCATCGCGCCCTGGCACGGC
AACTTCACGTACTGGGAGAACGGGACGATGAAGTCCGAGAAATACACGGTCGGATCCGAGCGCTGGAGGAGCGTGTGGAC
CGACTTCCTGCGCAAGCTCATCGAGCATCTGATGGACAAGGGCTGGTTCGATGAGTCGTACATCGGCATCGACGAGCGCG
GCTTCAGCGCCGACGCGTTCGACCTGATCGACTCGATACGGAATATCCACGACGTGCCGTTGAAGACCGCCGGCGCGATG
GACGGCTTCGTCAACAAGTTCGACCTGGCGCTGCGCGTCACCGACCTGAACGTCGGCGACACCGCGGCGGCGGCCCATCC
CACCGACTTCACCCGGCTGATCGAGGCGCGTGAGGCAAAGGGCCTTCGCACCACGCTGTACTCCTGCACCGAGCATGAGC
CCGGCAACTTCTCGCTGTCCGCCCCGGTCGAAAGCTACTGGTCGGTGGTCAACGCGGGCGAGCAGACCAGCGGCTTCCTG
CGCTGGGCGTACGACGCATGGGTGGCCGACCCGCTCAACGACGCCACGCACAACGCCTTCGAGCCCGGCGACCCGTTCCT
GATTTATCCGAGCGAGAAGAGCGGAGACAAGGTGTCCAAGTCGTCCGTGCGCCTGGAGCGCATCGCCGAGGGCGTGCGCG
ACGTGAACAAGATCAGGCTCATGGTCACCGAGATCCCCTCGTTGCAGGCCGATGCCGACGCGATGTACGCGAAGATCAGA
ACGACGGTGACGACCTCGCACTCGTATCTGACCGCCGCGCAGGTCACACAGCTTGCCAATGAGATGAGCGGATTCAAGGG
TGACCTCGACATGCTCACCGACAAGTACATATCCCTCAAGGCGCAAGGCACGAGCACGGTGGAATCCGTTGCCATCGACG
GCGGCGACCAGGAGATCATGCTGGGCACGGCGAAGCAGCTGACCGCGACACTCAAGCCGGCGAACCTGCTGAACGCGTCC
GTGACATGGCGCTCGTCCAAGACCGGCGTCGCCACGGTATCCGCCAAGGGCGTGGTGACCGCCGCCGGCGTGGGCTCCAC
CACGATCACCGCCACGTCCAAGGCCGACCCGACGAAATCGGCGAGCATCACCCTCACCGTGACGCCACAGGTCGTGGCGC
AGGGGCTGCACTACTACTCGTTCGACGACTCGAACGCCAACGACTCCTGGGGTACCCGCAACGGCACCGCCGACGCCACG
GCGCAATACGTTGACGGCAAGTCCGGCAAGGCGCTCAAGGTCACGGACGGCAAAGGCGTGACCCTGGCCGGCGGCAACGA
CATCGCGAAGACGGATCCGTGGACGATCGGCTACTGGGTGCGTTCCGACGCCGAACTCACCGGCCGCTCGGCCGTGATGA
CGAGTGCGGACGGCAAGTACTCGGCCGACCTCAAGATGGACGCCGACCGCGAATCCGGCTTCCGCGTCGGCACCGCCAGC
GGCGACGTGCTCACCTTCCGGTACGACTTCCAGCCGGGCACGTGGTATTACATCGCGTGGACTCAGGACAAGGCAGCCGG
ACTGACCATGTACGTCAACGGCACGAAGATCGGCGTGACGAACACGTGGACGAAGATGCACGATGTCGTCGCCCCGATCG
ACGTGATCGGCGGCCCCGGCTTCACTGGCCTGATCGACGAGGTGAAGATCTACAAGCGCGTGCTCTCCGACACCGAGATC
GCGGCCGGCATGCTGCTGCCCGGTCTCAACCTCGCCGAGCATGAGACCGATATGTACATCGGCGGGACGTACACCATCGT
CGCCAACCTGCAGGGCGGCGACGGCGATGGTACAGTCACGTTCGAGTCGAGCGACCCGACCATCGCCAAGGTCGACGCCT
CCGGCACCGTTACCGGAGTGTCCCGCGGAACGGCGGTCATTACCGTCCGGGGAGGTGGATTCACCGACATGGTGACCGTC
AACGTGAGCCGCGAACTCACCATCAAGAACACGCTGCCGCAGTACAAGCTCGACCAGACGAAGGTCACGGACGTGCACAA
GTCACTCGACACGTCCAACCAGTACTTCGGCCAGCCCGACATGATCCGCACGAAGAGCGGCCGTCTGATCACCTCGTTCC
CGCAAGGGCACGGCAAGGGACCGTTGATCATGAAGATCAGCGACGACGACGGCGCCACCTGGACGCGCAAGACCGACATC
CCCGCGTCGTGGGCCGGTTCGCAGGAGACGCCGACCCTGTACGTGCTCAACCTGGCCGACGGCACCGAACGCATCATGAT
GATCACCGCCTGCCCGGGCTGGGGCACCGACTCCGCCGGCAACAGGTACGGATGGAACACATCGTATTCCGACGACAACG
GTGAGACCTGGACCGAATACCGGCACTGGCAGTCCAACCGCACGTACGACAACGCCAACAACGACGCCATCGTCGCCATG
GCGAGCCTCGTGCAGTTCAAGGACTCCGACGGCAACGACATCCAGAAATGGATGGGCGTCTACCACAACTACGCGTACGT
CAATTTCAGGACGTACCTCACTTTCGACGAGAACGGCGACGAGCAGTGGAGCGAATCGGAGCCGTATCTTGCGCAATGGC
GCAGCATCGAAAGCGCATACCAGATGTGCGAGATCGGCATGTTCCGTTCTCCCGACGGCAAGCGGATCATCGGTCTGGCG
CGCAGCCAGTCGCACAACAACCCGGCGACACTGATCTACTCCGATGATGAGGGCGAGACGTGGAGCAAGCCGATGGATCT
GCCCGGCTCGCTGGCGGGCGAACGGCACAAGATTGCCTACGATCCGATTTCCGGCCGTCTGCTGGTCACGTTCCGCGAGA
TCAACTACGATCTCAACGGCAACAACCGGTTCGACGGCGGCAACGACTGGAACGCCGGCGACTGGGTGGCCTGGGTCGGC
ACCTACGACCAGCTCATTAACCAGGAGGACGGCGAATACCGCATCCTGCTGGCCGAGGACTGGGCGAACAACGCGAAGTC
GGGCGACACCGGCTACGCGGGCGTAGCGGTGCTCGACGACGGTACGTTCATCATGGACACGTACGGTCACTGGGACAAGG
AATTCTCGCAGAACTGGCCCGGCGGCGTCACCACCGACCGCTGCTATATCAAGCAGGCGAAGTTCAAGCTCGGCGAGGTC
GAATACGCGAACGGTCTCATCGACCGCAGCGGACTGAAGGCGGCAATCAAGCGGGCAGAGGCGCTGAATGCGGCCGACTA
CACGGCTGACTCGTGGGCGAAGATGGATGCCGCAGTGAAGGCCGCGAAGGCCGGAGACGCCGACGAATCCCTGCAACAGG
CGCAGGTTGACGCGCTCGCCGCCGCCATCGATGCGGCCATCGACGGGTTGAAGCCCGCCGAGACGCCGGATCCCGAGCCC
GGCAAGGTGAGCAAGGACGAGCTGAACGCCGTGATCGCGCAGGTCAAGGCCAAGGATCTGGGTGGGTATACGGATGAGTC
CGTCCGGGCGGTGCGTGATGCGCTTGCTGCAGCCGAGAAGGTCGCTGCCGATCCTGATGCGACGCAGGCCGAGATTGACG
CTGCGCTCGCAAGTCTGAATGCGGCCGTCGACGGGCTGAAGGCCAAGGATGACGGTGACAAGCCCGGACCGGGTGATGGT
GGCAAGCCCGGCGCGGGTGACGGCAAGCCTGACGACGGCGGCAAGCCCGATCCCGGCAAGCCGGGCAAGGGCGACGAGAC
CAAGCCCGATACCGGCGAGAAGGGCGGGCTGAGCGCCACCGGTGCCGGCATCGTTCCGATCGCCGTCGCGGCCCTGACGC
TCATGGCCGGTGCGGCGCTCGCACTGGCCAAGCGCTGA
>igc_K01186_V1_FI27_GL0160022_2107975_unknown_Metabolism
ATGGAAGGTGTGACTGACAGTATGAAGATTATAAATTATACACAGGAATTTATCACAGATGACAATAAACCTTTTGACAG
TGCCCATGCCTCAACACTGCTGGAATTAAAGGACGGCGGTGTTTTGGCAGCATGGTTCGGTGGTGCATGGGAAAAGAACC
CGGATGTAGCAATCTGGACAGCGATACGTGATAAGGACGGCTGGGGACAACCGGTAAAGGTAGCGGATGTAAGAGGAGTT
GCCATGTGGAACCCAGTACTTTTCCGTAAGGAAGATGGAAAAGTCATTCTTTTCTATAAGGTTGGAAAGCTGATCTCGGA
ATGGGTGACCTGGTATATGGAAAGTGAAGATGAAGGACACACCTTTTCGGAGCCGCAGGAACTGGTACCCGGAGATATCG
GTGGAAGAGGCCCTGTCAAGAATAAACCCATCCGTTTAAGTGACGGCACCGTACTGGCTCCCGGATCCCTGGAAGGGGAA
TTGTGGGACGGATTCGTGGATATCTCCAAAGATGACTGTCTCACTTGGGAGAGAAGCGACCTGGTGCCGCTGCACAGACT
GGCGATTACAGATAAGGGCGTTCATAACGTGCAGGTGATCGACAGACCCTATGACAGACACTATATTTACGGAAAAGGGA
TTATTCAGCCTACTCTCTGGGAGGATCGGGACGGAAAAGTACATATGCTCTGCCGCAGCAGCAGCTCCCGTATCATCCGC
AGTGATTCCGAGGATGGCGGAAGAACATGGTGTCTGGCATATGATACCGGACTTCCTAACAATAACAGCGGTATCGATCT
GGTCAAATTAAAGAACGGCGATCTGGTATTGGTCTATAATCCCAGAGAGAATCTGCCAGGCTATTACAAAGGACCGAGAA
CACCGCTAAGTGTTGCATTGTCCAGAGACAATGGGGAGACCTTTGAGATCATCTGTACGTTAGAGGATCAGAGAGGTGAT
TATTGCTATCCTTCTGTAATCTGCAATGACGATAACAAGATTATGATTACTTATACATGGAAACGGGAAAAGATCGTGTA
TGTGAGCTTTACACTAGAGGACTGA
>igc_K01186_V1_FI28_GL0202391_1855070_unknown_Lipid_Metabolism
ATGCGCACGCTCCTGCTGATCGCCTGTTCCTTCCTGGCCGCCTTCGGCTGCCAGGCCCAGAACCCCGCCGCAACCGTCGT
CTACCAAAACGGCGACTACGGTTACGCCTGTTTCCGCATCCCGGCGCTCGTCCGCGCCGCCGACGGCTCGCTGCTGGCCT
TCGCCGAAGCGCGACGGCACGGCACGGCCGACCGGGGCGACATCGACCTGGTCGTGCGCCGTTCGGCGGACGAGGGCCGC
ACGTGGGGCGAAATGACCGTCGTGTGGGACGACGCGGGCAACACCTGCGGCAACCCCGCGCCGGTGCTCGTCCGCGAAAC
CGGGCGTATCGTCCTGCTGGCCTGCTGGAACAGCGGTCCCGACCACGAACGCGACATCGAAGCGGGCAAGGCCGCCAATA
CCCGCCGCGTCTTCTCGCTCCACTCCGACGACCACGGAGTGACATGGAGCGAACCCGTGGAGATCACCTCCGCGGTGAAG
CGCCCCGAATGGACCTGGTATGCCACCGGACCGTGCCACGCCATCCAGAAAACCCGCGGGCCGCACAAGGGCCGACTCGT
CGTCCCGGCCAACCACAAATGGGTGACCCCCGAGGGGCGGATCGCCTCGAACTCCCACCTTCTCTACTCCGACGACCGGG
GCGCGACGTGGCAGATCGGCGCCGTTTCGCAGCCCGGGGGCAACGAAAGCTCGGTCACGGAACTTTCCAACGGCGACCTG
ATGCTCAACATGCGCCATTACGACCGCGGGGACTCGCTGCGCCTCTGCGCGGTGAGCCGCGACGGCGGAGCGACGTGGAG
CCGCACGTGGGAGGAGAGCCAGCTCGTCGAGCCGCGCTGCCAGGGAAGCATCCTCAACTATGCGCCGCAGGGCGGCAAAT
CCTCTCGCACTCTGCTCTTTTCGAATCCCCGCTCGCTCAAGCGCGAAAACATGTCGATCGGCGTCAGCCGCGACAACGGA
CACACGTGGAGCCGCTTCGTGACGGTCTTCAAGGGCCGCGCGGCCTACTCCGACCTGGTGTGCCTGCCCGACGGTTCGGT
CGGCATCCTCTATGAGAACGGCGATCCCGGGGGCAAGGAGGAACTCTACCGCCGCATCTCCTTCGAGACCGTATCGCCCG
TACGCCTCTTCGACTAA
>igc_K01186_V1_FI32_GL0121606_6267138_unknown_Metabolism
GGAGAGACATGGAGTGTGCCCGTGATTACCCCGCTGCGCAACAACAACGCCAGTATCTCGGCCATCAAGCTGCAGAGCGG
CGCACTTGCCATCATTTATAATGATGTCTCTTTCAATGAGGATGGTAGCCGTACCGTCTGGCCCGACCAGCGATGTCCTG
TGGCGATGGCACTTTCCGAGGATGGAGGTAAGACTTGGCCGTGGCGCCGTATTGTGGAGCACGGTGAAGGCTTCATTGGC
CCTTGGAATGATGTGAACAACCGCCGTTATGAGTACCCGGTTATGATGCAGAGCAAGGATGGCAAGATTCACGCGGCTTA
TGCGTGGGGTCGTCGCGTCCGCATCAAGTATGTCTGCGTCGACGAGGCGTGGATCCGTGGTGAAAAGGTCTGCAAGGGTG
CGGAGGATAACCCCGAAATGCCCTGCAACCGTTGA
>igc_K01186_V1_FI32_GL0242507_1219671_unknown_Lipid_Metabolism
ATGAGTGGCGAAAAAGTTATATTTTGCGGTAATAATCCTGATTTTTTAGATAAAAAATTAACCGCACTCAGCAACAAATC
AAACGGCTCAAACGCATTTAGAATTCCGAGTTTAATAAGAAGCGGCAAAACGCTTATTGCCGCAATTGACGCTCAAAGCT
GCGGTGCCGACTGGGGATATATAGAAATTGCAATAAGGAGAAGTGAGGACGGCGGTGAAACCTGGAGTGATATTGAAATC
ATTGCCGCCCCGCCCGCAAGAAAAACAATGCTAAGTGATGAATGCTACGCCTCGGCATTTTATATTGACCCTTGCATGGC
AATTGCGCCTAACGGGGATGTAATACTGCTTGCCGATTTTTACCCGGAGTGCAAAGGCTTACATAAAAGAAGCATACTTG
ATAAAAAGAAAGCACCTTACGCTCTTTACAACAAAGAGTTAAGGCCGACTTTATATGACCGTGACGGAAATTTTTATGTA
ATAGATAAAAGCCGAAATGTACTTGACCGCAATTTTAATACTACCGGCTTAACTGCGAAATATGAAACCGGCGAACTTTT
TAAAGGTGATGAATATCTCGGCAATATTTTTTTAAACGGAAAGTCCCCATCAAATATTAACGAAGCAGGGGTAAAAACCA
CATTCGGCGCACCGCTGAAAGCACCGAAAAGAAATTATCTCTTTTTGTTAAAAAGCAGTGACAACGGCAAAACCTGGAGC
GAGCCGAAAGATATTACAGGTCAGGTTTTAATTAAAGCAGACGGAACATTTTTAGGTGTTGCACCGGGCGTAGGAATCAC
AACGCACAAAGGCAGAATTGTAATGCCGCTTTATGTTGACAGAAAAGAAACCGTATCAATTTACTCGATTGACAACGGCG
AAACCTGGCACAGAATGGCAGCTCACCCATATGCCCAAAACATTGATGAATGGCAAATGGTGCAAGCTCCGAGCGGTGCC
GTAATAGCACTTGGCAGAGCAAAAAGATACGGAAAAACACCTATGTCTATCTCTTATGACGACGGAAAAACTTGGATAAA
AGCAGGCAAAACAAATCTTTATGCACCAAAATGCCAAAAGAGCATAATAAGTATCGGCGATTATGTTTTTTGCTCACATC
CAAACAGCAAAAAGCGTGAAAACGGTGTAATAACAGTCGGCAAATTTTACAAATCGCACGGTAAGGTTGCGGGAATAAAT
TGGTACAGCGAAACGGAAATTAACAAAGGATTTTTTGCTTATTCCTGCCTTACAAGAGTTGATGATGAACACATTGGTAT
TCTTTACGAATCTGAACCGAGTTCATTTATTTTATTCAAAAAATTTAAAATTAAAGATTATGATATAAATATAAAATGA
>igc_K01186_V1_FI34_GL0128864_20101_unknown_Lipid_Metabolism
ATGAAAAAAAGAGGAAGGGCTTTAGCGCTTCTGCTTGCCGCGGTTTTAACGGTTGGAAGCGTGCCGGGAACAGTTATGGC
GGCAGATGGCGTGAAGCCTCAAGACGGAACAACGAAAGAACAGCCGTTTTGGAGTGGGACGGGAGGAAGTTCAAAATTCA
GAATCCCATGTCTCGTATCTCTTAATGACGGCACACTGGTAGCCGGATGTGATGCCAGATGGAATACGGGTGGAGACGGT
GGTGGACTGGATACGATCGTATCCCGTTCAACAGACAAAGGAAAGACATGGCATTATACTTTTGCTAATTATCTTGGAGA
TAATGGAAATGTTTGGAATGGAAATTCCACAGCATTTATCGATCCTGCAATGGCAACGGACGGAGAAAAGGTGTACATGA
TGGCAGATCTTTATCCGGCGGGATATGCGCTGAATAGCGCAAGTCATTCGCCGGTTGCAGGAAAGAGCCATGATGAGAAC
GGAAACATTCTTCTGGCAGATGCAAGAGGATGGACAAACTGTTGGGTTGCGGATCGTCAGAATGCGGCTAATTACACATA
TCATTTGGAAAAGAATGATAAGAAAAAATCTGACTCCGCATATGTGATCAAAGATGCAGAAGGTAAGACAGTAGCCGGTT
ACACGGTTGACGCTTATTTTAATATCAAAGGAGAGAATGTAGATACAAACTTGTTTGAATCAGATTCTCCGTTCCAAGTA
TGGCCGACAGATTATTTGTATCTGACAACATCAGAAGATGGCGGAGCGACATGGTCTGTTCCTTCTATTGTTAATATGAG
AAAAGAAACAGAGCAGTCTCTCTTAGTAGGTCCTGGACGCGGTATGGTTACTTCTAAAGGAAGAATCTTATTTACGGCAT
ATGAATTTACTAGTTACGATAGAAATAGTGTAGCTATCTATTCTGATGATGGCGGTAAGACATGGACAAGAGGTCAGTCT
GTGACAAGTCAGAGCTCAGAGGCTGTTGTGACTGAGGCAAACGGAAAATTGTATATGTTTACCCGTCATGGCGGATATTA
TACATCTGAGGACTTTGGCGCGACATGGTCAAACAGACAGAATATGGGAATTAATTATTGCCAGACTTGCCAGTTGACAG
CAATTACATATCCGAAGAAAATTGATGGTAAAACAGCAATCTTGTTTGCTGCTCCGTCTGCAACAAACCGTGCAGCAGGA
AAGATTTTCGTAGGCTTAGTGCAGGATGACGGAACACTTGACTGGAAATATAACTACAGCATTAACGGATCTGCATATTA
CGCATATTCTTGTCTGACAGTTCTTCCTGACGGAACGATCGGTCTTCTCTATGAGAGTGACGGAACTGTAATCACTTATG
AAGATTTCGATATTGAAGACGTTGCAAAAGGTGCGGCGATCGGAAATATCTGGTGTACAGACGAGAACGGTACTGTGGCA
GATGTTACAATGACATCTAATATGTCAAAAGAACTGACAGTAAACGGCTTGAAAGATGGCGCGCAAGTGAAAGTTTCTTC
TGACAATGAAAATGCAGTAACAGCAGCTTACGCAGGCGGTAAAGTGACATTGACTTCCAAAGCGGTAACCGGAATGGAAA
AAGCGACTGTAACTGTAGAGTCTGAAGGTGAAAAGACAACAGTCAGCGTAATCGTAACAGATGAAAAAGATTATGAGATC
GTAGATCTTCGTGTGGGAGATACGAAAACATATACAGACAAGACAGGAAATTACAGCGGCAGTGCATTAGAAGGTCTTAA
TAAAGATATTGCAGATGTGACATTGACAGGAGAAGATGCACAAGCAGTTGAGAAACAGGTAAAAGCACAGCTTGCAACAA
GTGAAGCACATTTTGACGGAGCAGAGAAGTCTTTGGATGAATGTTTGTTTACATTTGCAAGTGTAGAAGGACAAGATAAC
ACATATACAATGTCTGCTAAGGATGGAGACAAAACAGTATATGTAAATTACAGAAGTGCGGCTTCAGCCGGTACAGTATG
TGCGGAAGCATCAGCGAATATTAAGTTAGAGGAAAGAAGCGACGATCAGACGTTTGAATTATTGGATCAGACTGCAGGTG
CTAACGGAAACCGTCTGTATTTCCATAAGGATAATGAAAGTAAACTGTGCTTCGACAGAAACACAGGCGATCACGCGAAC
TGTCGCATGGAATTGTATAAAAAGGCTGCAAACAGCAGTGCAGAGTCTGCAATTCCGGGATATGAGAAAGTGACAGGGTT
ATCGCAGATCACAAGCGGCGAAAAATATTTGATCGCGGCAAAAGCAGCTACAGGAACTTATTATGTTGTAAATCCGTCGG
CTGCCGGAGAAAAGTATAAACATGTTGCAAAAGTAGTTGAGGAAACGATTCCGGTGAAACAGGAAGCTGCCGTAGCGCTC
GGAAGCAATGCACAGTTTAATGACAGAGGCGAGAAAAAAATCAGTAAATGTCTGTTTACATTCGATAAACAGGCAGAAGA
AGGAAAGTATAAAATTTCTGCAACAACAGAAGATGGACAGAAAGTATATCTCGGACCGAAATCTGCAGCTTCAGCACAGA
CTCCTCTTACAACAACAGAGGCGGTGATCACAGTTGCAAAAACGGACAAAGGATTCACATTGAATCAGATGGAAAATTCT
GCAAACGGCGGATATTTGTACTTCTGGAAAGATAATGAAGGTAAATTCCACTTTGACAGAAATAGCAGTGTAGATCCGAA
TGGAAAATGCGAATTTGAGCTTTATAAAAAAGCGGATAATGCAGAAGCAGCTGAAATACCGGGTTACGAGAAGCTGAATG
ACATGTCAGAAATCGAGGCAAACGGTCAGTATTTGATCGCTATGAAAGCGAAAGATAATAAGTATTATCTGTTGAATCCT
GCGACAGGAAATGATAAGTACAGCTATGTTGCAAAAGTGACAGGCGAAATGTACAAAGACGAAACGATCGGAGCGAAAAC
AGATATTGCGATCACCGGAAAATCAGAAGGTAAAACATCTGTGAAGATCGGTAACAAGACATACTTCATCTTCGTGAAAA
ATGATGTAGAAGAAGTAACAATCAAGATCGGCGAGACATATAACGTACCGGGCAAGATTTTAAATGAATCCGAAGTGACA
AAAGACGGTATCGTAAGTTTGGAAAAACGTGAGAACATGCCGCCTTACAAAGCAATTTCGGAAATCGCAGAAGGAACATA
TTTGTTCGGAAATAATAGTCATATTATGCTGAATACGGAAAGTACAGCAGCAGGTTCGGAAAAGGGTCTTGGAATGAAAG
CTGTCAACTTCAATAACGATGAGACTGCGAAAGATTTCATGTGGACGCTTACCAAATCAGGCGAAGGCTATACGATGAAA
GATGTTAAGTCAGGCAAATACATTAATATTTCCGGAAATAATGTGGAACTGAAGGATGCAGAGCAGGTATTGACGATCAG
AGCAAGAGCAAACGGAGGATTCTCTGTTTCGGCAAATAATTCTTATCTGAACAACTGGGCAGGAAATAATAATAAAGTTG
CAGCTTATCCGAGTGATGATAACGGATGGAGCTTCTACAAAGCATCTGCCGGAAACGTAGTAACAGGTGTGAAAGAAGGA
ACAGTAACTGTAGCGGCATCAGAAGGAACAAACTATAAGATTACGGTTGTAAAAGACGTTCCTGAAGTAAAAGAGTACAC
AGTAACGGCAACAGTAAACGATGAAGCGATGGGTACGGCAAAGCTTAGCCCGGAAGCTGATAAGTACAAAGAAGGAACAG
AAGTAACGGCAACTGCGAAAGTAAAAGACGAAAACAAATATGAGTTCGTAAACTGGACAGTAGGCAATGAAGAAGTTTCT
AAGAAAGCAGAGTATAAGTTTACAGTAGACAAAGACATGGAACTTAAGGCGAACTTCAAAGCAAAAGAAGAGCCGCAGCC
GCCTGTAGAAAAGACATACACAGTAACGGCAACAGTAAATGATGAAACGATGGGTACGGCAAAGCTTAGTCCGGAAGCTG
ATAAGTACAAAGAAGGAACAGAAGTAACAGCAACTGCGAAAGTAAAAGACGAAAGCAAGTATGAGTTCGTAAACTGGACA
GTAGGCAATGAAGAAGTTTCTAAGAAAGCAGAGTACAAGTTTACAGTTGATAAAGACATGGAGCTTAAGGCGAACTTCAA
AGCAAAAGATCCTGTAGAAGAGACATTTACAGTAAAAGTAAAAGCAAATGACACTAATATGGGAGAGGCGAAACTTGATC
CTGCAAAAGCAGAATATGCTAAGGGAGAGAAAGTAAAAGCCATAGCTACAGCTAAAGAAGGACACGAGTTTGTAAACTGG
ACAGTGGACGGAAAAGCAGTTTCTGCAGAAGCTACATATGAATTCTTAGTAGAAAAGAATGTAGAACTGACAGCTAACTT
CAAAGAGACAGAAAAACCGGTAGAGCAGTTTACAGTAACAGTAAAAGCAAATGACGACAAGATGGGAACTGTAGCGATCG
ATCCGGTGAAAGAAAATTATGCAAAAGGCGATACAGTAATCGTGATCGCAGAAGCAAAAGAAGGATATGAGTTTGTAAAC
TGGACATCGGAAGGTAAAGTATTCTCCGATTCTGCAGCGTACGAGTTTGCTGTAGAAAAGGATATGGAACTGACAGCGAA
CTTCAAAGCGAAAGAAGAACCGAAACCGCCGGTAACAGAAGATACATTCAAACTGAACGTAACTGTAAACGACGACAAGA
TGGGAACAGTAAAACTTGATCCTGCAAAAGAAAGCTATAAAGCAGGAGAAATCGTAACGGCAACTGCAACGGCAAAAGAC
GGATACAAGTTCGTGAACTGGACAGTAGACGGTAAGGAAGTTTCCGATAAAGCAGAGTATGCATTTAAAGTTGACAGAGA
TGTAACATTGAAAGCAAACTTTGAAAAAGTAGCGGCAGATCCGAAACCTGAAACTCCAAAACCGGAGAATCCGAAGGATG
AGGACAAAGCAGTTCAGACGGGAGACAACGGCGTATCACCGATCATTCCGCTTGCAGGATTAGCATTAGCGGCAGGCGCG
GCAGTTACAGTTCTTTGGAAAAAAGAAGACTAA
>igc_K01186_V1_FI36_GL0092525_1611729_Akkermansia_Lipid_Metabolism
ATGATGAATTCCGTATTCAAGTGTTTGATGAGTGCCGTATGCGCCGTGGCATTGCCGGCATTGGGACAAGAAGAAAAAGC
CGACTTTCCCACGGACAACGCCGTGACCGTGTTCAGCGCCGGGGAGGGGAATCCTTATGCGTCCATCCGCATTCCCGCAT
TGCTCAACATCGGCAAGGGGCAGCTTCTGGCGTTTGCCGAAGGGCGGTATAAGAATACCGACCAGGGGGAGAATGACATT
ATCATGAGCGTTAGTAAGAATGGCGGAAAAACCTGGTCACGCCCCCGGGCAATCGCCAAGTCGCATGGGGCCACGTTCAA
TAATCCTTGCCCGGTTTATGATGCCAAGACCAAGACCGTAACCGTCGTGTTCCAGCGTTATCCCGCCGGGGTGAAGGAAC
GCCAGCCCAATATCCCCCAGGGCTGGGATGACGAGAAGTGCATCCGCAATTTCAGGATTCAGAGCAGGAACGGCGGCGCC
ACCTGGACAAAACCGGAGGATATCACGAAGACCACCAAGCGTCCTACGGGCGTGGATATCATGGCTTCCGGTCCAAATGC
CGGAGCCCAGTTGAGAAGCGGTCCTCACAGGGGGCGCCTGGTGATTCCCATGAATGAAGGGCCGTTCGGCAAGTGGGTGA
TTTCCTGCATTTACAGTGACGACGGCGGCAAGAATTGGAAGCTGGGCCAGCCGACCGCCAATATGAAGGGGATGGTGAAT
GAAACGTCCATCGCGGAAACGGATAACGGAGGCGTGGTCATGGTCGCGCGCCACTGGGGCGGCGGGAATTGCCGCCGCAT
TGTGTGGTCGCAGGACGGGGGAGAGACATGGGGAGAAGTGGAAGATGCTCCGGAGCTGTTTTGCGACAGTACGCAGAATT
CCCTGATGACGTATTCCCTGACGGACCAGCCCGCCTTTGGCGGCAAGAGCCGCATCCTGTTTTCCGGACCCAGCGCCGGA
CGGCGTATCAAGGGGCAGGTAGCGATGAGTTATGACAACGGCAAGACCTGGCCGGTGAAAAAACTGCTGGGAGAAGGGGG
CTTTGCCTATTCCAGCCTCGCCATGGTGGAACCCGGCGTGGTGGGCGTGCTTTATGAGGAAAACCAGTCCAACATCAAGA
ATTTGAAGTTCGTTCCCGTCACGATCGACTGGCTCACGGACGGAAAGGATACGGGGCTACCGGCAGGCAAGAAAGCACCG
GTTCTTAAATAA
>igc_K01186_V1_FI36_GL0129429_1391672_unknown_Lipid_Metabolism
ATGCAAATTTTTTCAAAAGAATTAAATAGAGCGGGTAATTATAGGGTGCCTTCTATTATTACTACTAAAAACGGCGTAGT
GGTTGCTTGCTGTGACGAAAGATGGTACGGTGGTGGCGACAATCCAAACCTAATTGGCAAGGTAGTTCGTAGGTCGTTTG
ACAGCGGTAAAACGTGGCAAGACGTGATAGTAGTTAAGGAAGAAGTAGGAAAGGCAAAGATGACATCTTCGTCAAGTATC
GACGCTTGTATGTTGTACGACGAGGAAACTAACGGCATATTTATGATATACACGCATACTCCTGCTGGCGTTGGCATTTT
GGCTAGTAGTAAAGGTATAGGCGAAACGAAAGAGGGATATAGGTTAGTTTATGACGGCAAAAAAGAAGGCTACGTAAAGG
ACGGCGAAGTAATAATGGACGGCGAAGTAGTAGCAAAAGTGGACGAAAAGGGCAACGTTACTAGCGGTGAGGAAAGCCTT
GGCAACATCTACGAAAGGGACGGCAAATACAAGGAAAAAAATACTTTCTTTTTGTATATTCAATCTAGTTTTGACGACGG
CGCAACGTGGAGCGAGCCCGTATGCCTAAATAACCAAGTAAAAGAAAAATATATGAGTTTTATCGGCGCAGGACCGGGAA
CGGGTATCGTAATAAAAAACGGCAAATATAAAGGCAGATATATTTTCCCTATCTATTACAACACGGCTGGCGGAAGAATA
CTTATGCTGTCTAACGCAGTAATTTACAGCGACGACCAAGGCAAGACGTGGCATAGGGGCAAATCGCCAAACGATAAACG
TAAAGTATTGTTTTACAAGGTAAACGAAAAATTCGTAATGCCAAACGATATGATAACCGAAAGCCAAGTAATAGAATTAC
CTAACGGCGACCTAAAAATATTTATGCGTAATCACAATCCAAAACGTAGGATTTTGACGGCGATAAGTTGTGACGGTGGT
GAAAGTTGGCAGGACGTTAAATATCAAGAACAACTTACTCATTGCATTTGTCAATGTAGCGTTATTAACGTTAAGGACGA
AAAGGGCGAAGCAACCGTCTTCTTGAACGCTGCCGACACGAAGGCTAGGAAAAACGGCGTGGTAAGACTATCTTACGACT
ACGGCGAAACTTTCCCGTATTCTAGGGTGCTTACGGAAGGCGAATTCGTGTATAGTTCTATGACGATGATGCCAAACGGT
GAAATAGGCGTACTTTACGAAGGGTCTACTATGCACGAAGCAATAGAGTTTACGACGATTACTACTAAATGGATAAAAGG
AGAAGAATAA
>igc_K01186_V1_FI37_GL0132133_21565_unknown_Lipid_Metabolism
ATGCGAAAAATTCTGTTGACGCTCTCTTTCCTTTGTCTGGGAGCACTATCGGCATTTGCCGATCTGCCGTTTCGTAATCA
TCGTTACGACGCATTTAAAGTGCTGAAGGTTACTCCTGAACATACTGTGTTCGTGGGTAACAGTATTACGAACATGCACG
AATGGTGGGAAGCCTTTGGCAACTCGAAAATTATTAACAGAGGCGTTTCTGGAGCCGTAAGCAATGAAATGCTGGCCAAC
TTGGAAAGTGTGGTAGCAGGCAGACCGAAACAAATCTTCTTCATGATCGGTACCAATGACCTGGGCACCGCAGGACTCAA
CACGGCTGCACAAGTGGCACGCAATGTACGCACGACATTGAAGCGCTGCCAGTTGGAAACGCCCGAAACTCAATTGTTTG
TACAGAGTATTCTACCCAGCCGTCAACGTAATCTGGACCTCCAACAAGAAACCAATGACAGTTTGAAGAAAATCTGTACG
GAGATGAAGGTTACTTACATTGACTTATGGAATGACCTGCTCAGCATATCTGAATCCAACAATAACAGCCATACATTGGA
CGGTCTTCATCTGACGGCATCAGGATACCGCATTTGGTGTAACAAAATTGCCCGGTATGTAGGTTCCGAGTGCGTTTATC
CTGCTTCGGCAACAGACAATGCTTGCAATCTGGGCGGTTCTTATGGTATGCGTACTACCTATTTCAGTATGCTTCCTGTA
CGTAAGGACGACATTCTGCTGATAGGTGATGCTACTATTCACGGTGGAGAATGGCACGAACTGCTACATTCCGACAAAGT
GAAGAGTCGTGGTACGGGTTGGGGCTATCCCGGGCCGGACATTGCTACGATTCAGAAAATGATTAGTGGTATCTTCAAGG
GACGTTCCGATAATGAGGAACCCGCTCAGATTTATCTCTATATCGGTGCGGCTGACTTGAATAACAACAATAAGAGCGTT
GATGCCGTGGTCGCAGAATACCGAACTTTGGTAGGCGAAATCCGCAAGCAAGCACCTAACGCTCCTATCTACGTGCAGGC
TATTCTGCCCAAAAGTGATGTAGCCTCCAACACCAACCGCATCGTGCCTTTCAATACAAAACTTCAGGCATTAGTAAAGG
AACTGGCGAACGTGGAATACATAGACTGCTATACACCCTTTGTCAAGGAAGGAAAGGCTAATCCCGCTTACTTCTCAGGC
AACTACCTTTATGGTAAAGGTTATGCCAAACTCTCTCAAGTATTGGCAAAAACCATGGGTAGCGGCATAATTCCCACTAG
TGACGAAGAAGCCAATGCCAACTATTCGTTTTTCAACCAACGCACGTCGTTGGGCAACGTCATCACCCGAGCTGAAAGTT
TAAAACTGGGTAGCGAAGTCGGTGCTTACACGCCCGAAGTTGCTGCCGACTTATTGAAGGCTATTCCCGAAGCCTATACA
TTGTTGGGCAAGAAGGAAGTGACTGAGTCTGAACTGGCTACCAAGAGCAAGGAACTCAATGACCTGATGAGCATCTTGCT
TCCGAAACTCAACTTACCTACAGTTTCAACGGCTACTAACGAAACCTGGTATCAGCTTTATACACCCAACCGCGACAACC
GTTACCTCACCTCCAATGGAACAGGCAAAGGACTGACGGGTAACGAAAAGCAGGCCTTCGCACGTATGATGTGGAAGTTT
GTCAGCCGTACGGATGGTACTTTTGACATCATCAACCGCGAAGACGGTAGTTATATAAATCCTGTGGCAGACTACAACGC
GACTATTTCTACTACGGCAACGGCTCCTGCTCAAGGTTGGGAACTGAGTTACAGCAATACTGCGGGGCTATTCATCATCC
GTAGCAGTAACGTACAACTCAACCAGACTCAAAAGAATATGAGTTATGCACTCTATAACTGGAGTTCGGGAAAGGATGGA
CTGGATCGTGAGGATGCCGGTTGTCAGTTTGCAATAATTGATGCACCGGCAGTAGCTCCTGAGCCTCATATTGCTCCAAT
AGCTGTACTTGACTCTGTTGTACTTGATGGAACGAAGCCCTATGCCGTTCCCATAGATGTGGCGGTTGAAATCTTCAAGC
ACAAGTCAGTTACCGTAGCTATTGACTTCACTCCCAAAGCAGCTCCCGCTCAACCTGCTATACTCTTTTCTTCGTCAAAC
AGCAAAGGGCAGGATTACTTTGGCGTGGTGACGCGCGAAACAAACAAATACGGTTTGCAATATGTCGGCAACAGCCACAA
GGAAGGCTGGTACACGTGGGGAGGCAAAGACCTGACTAAGCGTAACCAGATAGTCATCACAATGAATGGTGATACGGAAA
CCTACCATTACTACTTTAATGGAAAAGCAGATCGCAGTGTTTCGGGAATGGGCGAATATGGCTACCGTACTTTTGGCAAT
GTGCCGAATGTAGACGGATTGTACCTGGGAGGTGTAGTCCGACAGGGTAAGACCAATGAATATCCATTTGCAGGAACGAT
TCATTCTGTTCGCGTATGGGACCGTGTACTCACGGCTGACGAAGTGGCAGCTTTGACTTATGGCAAAGAAGATATGCCCG
AAGGAACTTACCAGATAGACATGGTTCACGGGAAATTTACCAAGAGTAACCAAAATGGCACCTGGCACCAAGTATGGCAG
AGCCATGCCACTAATCCGATTTTGCAACTTGATGCGAGTCACAACAATATGACAAGGGATGACCAAGGAAATATACTCGC
TTATGTTGGTCAGCATTCCCCCGAAAGCTATACGTTGATTGTCCCGGTGGGCTATGCCGTAACAGGTTTCTCCTTTGATG
TCGCTAATCATGAACACAGTGATGCCATTGAGGTAGCTTGCGGTACAACGAAACTGACCACCAATAATAAGGTGCAACAC
TTTGCAGTTAGCGGACTCAAAGAGCAGACGGCGACATTTATTCTCAAAGGTGCCAACAAGGGCTTGAAACTGACAAATTT
CTATGTGACCATTGCAAAAGGTGACTATGTCGTGGAGAAACAGTTGGAAGTGTTCCCCACGCTCAACAGCACAGCAATAC
CCTACCGTATTCCCGGTATCGCCACAGCCAAGAACGGGGATGTGATTGCCGTAGCAGACTATCGTCATTCACGTAGCGAC
ATTGGATTTGCCGGCAGTGCCCATGGTCGTATTGACCTTCATGCTCGTGTGAGCCACGATAACGGTAAGACTTGGGACGA
TATCACGACCATCATTGAGGGTCAGGGAAAAAATGCTACTGATCCATTTTATACCGGATTTGGCGACCCCTGTATTGTAG
CTGACCGAGAAACCAATGACGTGCTCGTATTGAGTTGTTCGGGAGACATTTCTTTCCCCAGCGGCACACGCGAACATCAT
CAGGGTATTGCACGCTTTATCAGTAGTGACTTCGGTAAGACATGGTCTGCACCGACCAATCTGGCTGAAAGTATCTATTC
GCAGTTTGACAACTCCAAACGTGGTCCGATTCGTGCCATGTTTATCGGTTCGGGTAAGATTCACCAAAGCCGCTACACAA
AAGCAGGCAGTCATTACCGCCTCTACTGTGCTGTACTGGTACGTGATGTAAATGCTACAATGTGTAACTACGTGCTTTAC
TCTGATGATTTCGGTGCAAACTGGAAAGTATTGGGTGGTGCCGATGTGGCTCCCATTCCTTCAGGTGCCGATGAACCTAA
GGCAGAAGAATTGCCCGATGGAAGTGTTGTCATCAGCAGTCGATGCAATGGTGGGCGTTATTATAATATATACAGCTTTA
CCAATGCGAAGAAGGCAGAAGGTAGCTGGGGTATGGTAGCCTTCTCAGGCAAGAGCAACAATGGTGTAATAGCTGAAGGT
AATTCTTGCAATGGTGAAGTTCTGATTCTTCCCGTAACGCGACGTGCAGACAACAAGCCTCTTTATCTCGCTTTGCAGTC
GCTACCCTTCGGTAATGGTCGTGCTAATGTAGGGATTTATTATAAGGAACTTGCCTCGTTCGATGATTTCTGCTCAGCGG
ATTCGTTGGCAGCCAATTGGGATGGTCGCCATCAGGCTTCTCACATGAGTTCTGCTTACTCAACGATGACGCTCCAGGCA
GACTCTACCATTGGTTTCGTGTATGAAGAAGATACACATCGCACTAATGGTGGTGGCTATACCATTGTTTACAAGAACTA
CAGTTTGGAATACCTAACCGATAGCTTGTACAGTATACGTATGGAAGAGGGGTATGCCGATTGGATTAAGGCTTGTGGCA
AACGCAAAGTGGAAATCATCAGTGAACAGCAGACGGGCGACTTCGTAGGTATGTATGACCGTCAACAACTTCCGTTGCTC
AAAGAAGCTGGTGCTCAATGTGTGTCCAACCCTTCATCTGAGACGTATGAACAGATTCAGCAGGTATCATCAAGACACCG
CATTGCTTTGGAAAACGGGGCAGTCTATATGCTTCAAAATAAGTTGTACCCGACTAAAAACTTTGCTTTGAACGAGGCAT
TGACGGAGTATGTTGGCAAGGAAGGTCAGGATGACTACATGAAGTTTGTCTTTTCTCAAGACGAAACAGGTAATTGGAAA
GTATGCAGTGAAAAGTTCAAAAAATGGCTGGGTGTAACAGGAAAAACGGAAGAACGCGTACCTGCTACTACTGAAGCTGA
TGCAGCAACCTACGAGGTGGCATCTTCGGCAACTGGCTTTAGTGTATTGAGCTGTACGAAGCCGGGCAATGGTGGCATTC
CTGCCATCCATCTGGCAACTCATGGACATGTTGTACCTTGGACTACAAGTGCCGATGCTTCTATGTGGAAAATCTGTAAG
GTGGGTATAAGTACTGATTTGGACTCCGTGCTTACCCCGGCTCCAACTGCTCAGCCGGTTCGCATCTATGATTTGCAGGG
CCGTTTGGTGAAGAAGCCAGTACTTGGAGGTGTCTATATCGTCAACGGACGAAAGAAATTAGTGAAATAA
>igc_K01186_V1_UC11-0_GL0083793_1110408_unknown_Lipid_Metabolism
AATTATTACAGAATACCGTCAGTCATCACAACCGAAGACGGAACTCTTGTTGCGTCAATAGATGCACGATTCGGCGGTAC
GCACGACTCTGCAAATAATCTCGACACTGCTGTTTCAATCAGCACGGACAACGGCAAAACTTGGAGCAAATCGACACTTG
CACTTTACTTTGACGATTGGGATAACAGCAAAACAATTTTAAAACAAAACGGTAAACTGACAACAAAAGACAGTGCGTCT
TTCATTGACCCGAGTATGGTGCAGGATAAAAACACAGGCAGAATTTTTATGTTTGTTGACGCATATCCTTACGCAACAGG
AGCCACAAATTCCGTAAAAGGAAGCGGATTTACCGAAATTGACGGTCAAAAATATTTAATGCTCTGCAAAGACGGAGAAA
AAGATTTTAACTACACCGTGAGAGAAAACGGTGCAATCTATGATAAAAACGGAGAAAAAACAGAGTATTCTTTAAACGAC
AAATACGAAATTTTACAAAACGGCAAGCCTCTTACGGTAAAACAGAAAAAGCAGCGTTTTTGGTACAATATTTCTTTCGG
AACTAAAACCGATAAAGAAATTGCAATGAATATTATGTATAAAGACGCTTTGTTCAAACCTATGAAAACTTCATACATAT
ATATGACATATTCAGACGATAACGGTAAAACTTGGGCAAATCCTGTAAACTTAAACGCTCAAATCAAACCGAACGACGAA
GCTTTTATGGGCGTTTGTCCCGGCAGAGCAATACAAATACAAAACGGAAAATATGCAGGCAGACTTTTATTTACTGCATA
CTATCTCGACAATGAAACAGGCGTTCAAAAATTCACTTGTGTATTCAGCGACGACAACGGTGTTACATGGAATGTCGGTC
AGAGCGTGGAACTTACGGAAGAAGTACCAAATATCAGCGAAACTCAAATCATAGAATTGCCAAACGGAAATTTGCAATCA
TATTCACGCACAACGGCAGGATATGTTGCAACTGCAACAAGTACAGACGGCGGAAATGCATGGAGCGACCTTCAGCTTGT
GAAAGAACTCCCTCTCACGACGGGCTCGGGTTGTCAAGTTTCGGCAATAAACTATAACGGCAAAATAGACGGCTCTGACG
CAGTTATTCTCTCTGCACCCGCAGGCGAAAGCAGAACAAACGGTTTTGTCTATATCGGACTTATAAAAGAAAACGCCGAC
AGTACAAGCGGTTATGAAATTGAATGGACATATAAAAAAGAAATTACGGACAAAAATACAAACTTTGCCTACTCATGCTT
AACTCAAATGCAAAACGGAGAAATCGGATTGCTTTATGAACAGGCAAATCAACCTCAAACCGTTGACACAGTTGTTTTCA
AATCCTATACGACAGACGAACTTTGTGAAACAAAAATCGAAAAATGA
>igc_K01186_V1_UC11-5_GL0005611_4886689_unknown_unknown
GGCAACTTCTCCATGCAAGAGACCGCCCAGATCCGCCGCCGCCTTTCCCAGGACCAGGGCCGCACCTGGCAGCCCACCAC
CGTGTTCTCCCAGAAGCCCGGCTCTTTCTGCAGGCACCCCATTTTAGAGCTCTCCAACGGGGACTGGCTCTTCCCCATGT
GGTACAGCGTGGAGGACCCGAACTCGGACAAGCAGTACGGCAAGGACTACTCTGTGGTGCGGCTCTCTCACGACAGGGGC
AAAACCTGGGAGGAAGTGCCCGTGCCGGACTCTGTGGGACGGGTCCACATGACCGCGGTGGAAACCCGCCCGGGCCATTT
GGTGGCTTTCTTCCGCAGCCGGTGGGCAGACCGCGTCTACAAAAGCCTCTCGGAGGATTACGGCCGCACCTGGTCGGCGC
CCACCCCCACCCTTCTGCCCAACAACAACGCCTCCATCCAGGCGGCAAAGCTCCCCAGCGGGGCCATCGCCCTGGTCTTC
AACCCCTATGGCCTGCCGCCCCGCGAAAAAAAGGAGGTAGAGTGGCCCGGCCTGCGCTGGAGCGTCTCCGTGGCCATCAC
CGAAGACGAAGGCGAAACCTTCCCC
>igc_K01186_V1_UC11-5_GL0072646_3625109_unknown_Metabolism
CCCCAGGGCGACCTGCTGTGCGCCTGGTTCGCGGGGACCTTCGAGGGAAACCAGGACGTGAGCATCGTCTGTTCTCGGCT
GCCCAAAGGTGGAACCGCATGGACAGCCCCTGTAAAGCTTTCCCGCGATCCGGAGCGGAGCGAGCAGAACCCCTCCCTTT
TCCAGGCATCGGAGGAGGAAATCTGGGCTGTTTACACCGCTCAGCTGGACCGGGTACCTGGCAAAGACAACATGCAGTAC
ACAGCGGTGATCCGCCGTCAGCGCAGCCTGGATGGGGGCCTTCATTGGGGGGAGGCAGACACCATGTTTTCTCAGGAGGG
CAGTTTCTGCCGCCAGCCCATCCAGAAGCTGGCAAACGGCCGGTGGATCTTCTCCAACTGGCTGTGCAGTGACAGCGGCG
ACAGCCTGGCCGGGGATCCCACTGTGTTTCAAATCTCGGACGATCAGGGAAAGACCTGGCGTCAGGTGAAAATGCCCAAC
AGCCGGGGTAGGGTCCACGCCAATGTGGTGGAGCTTTCTCCGGGACGTTTGGCGGCTTTTCTCCGCAGCCGTGAGGCGGA
CTGGATCTACCGAAGTCTCTCCCTGGACAACGGGGACACCTGGACTGCTCCGGAACCCACACCGCTGCCCAACAACAATT
CCAGCATCAGCGCCTTGAAGCTTCAAAGCGGGCGGCTGGCCATCGCTTACAACCCCACACAGCAGCCTGGAACACAGCCT
GGAAAAGCGGTGTGGCCCGGACTGCGGTGCCCAGTGGCG
>igc_K01186_V1_UC11-5_GL0130747_532800_unknown_Lipid_Metabolism
TTGAAAAAATATTTCTTTCTTGAGATGGATGGAGGGAATCGAATGTTGTATGAATTACAGACGCCCTATTCGTTTGACGG
CAAAACAGATTTTATCGATCTTTCCAACTATCTGCACCGTTTTCTACACATGCAGACGGTCAGCGTTGGCATCCGTTTTC
GCACAGAAAACGCAGGATACCAATCGCTGTTTGCGATTTATTATAAGGAGAGCCTGCTGCCGGATTTTGCTCTGGAGCTA
CACAAGGGCCGTGCGACACTCATCGCCCGGCGGCATGGCGAAGTGCTGGTCAGGCGCGGTGCGGAGGCATACTGCGACGG
AGCGATACACGAGCTTTCCTTCCGTGGTTCGACGGTCGGCGTAGAGGTTTGGATGGACGGGCAGCTCGTCATTGCGGACA
AGGCGCCGGGCCCCTATTGCGAATTTGGGTATGTAGGCTTTGCCACGGTGGGACGCGGCGTTTGCGAGGACAGCTTTGCA
AATTTCTTTCATGGAGAGATTCTTTCCCTGAGGATATCGGAAGAGTTGCTTGCGCCGCCTCGGGCAGGTGAGGAGGCAGG
CATTCAAAAATTTCCGTTGTTTTGCAAGGGAATGCGCGGTGCGGAAAATTTCCGTATTCCTACTATATTAACGACGAAAA
ACGGCGTTACCATCGCCAGCGCCGACGCACGCATGGACGCGCCGGGAGATAACCCGAACCATATTTGCAGGGCCGTCCGC
CTTAGCCGGGACAGCGGCGATACATGGACGTATCCGCGTATTTTGTTTGATTTCGGAGGCGAAGGAAGAACGGACGGTGC
GGCGGCAATCGACGGCTCCCTGCTGTACGACGGGATAAACGGCGTTGTGTTCATGCTTTACAGCCACACTTCTGCGGGTA
TAGGGGGCGCTGTTTCGCAAGCGGGCACCGGGTTCGATGCAAACGGCCGCAAGCTGCTGTGGGACAGCGACGGCCGGGAA
TACTGCAGAGCGGCGGACGGGACCGTGCTTGCTCCGGATGGGGAGCCGACAGCATATTCCGTGAGTCCTTACGGAAAAAT
CCTGTGCGGAGAGAAGGAGATCGGGAGCATCTGTCATGGCAGCGGACGGCTTTTCCGCCAAATGAATACATCATTTTTGC
ACCTCATCAGAAGTGAGGACGATGGAGAAACATGGTCTGCGCCCGAGGAGCTGAACCCGCAGGTCAAGGAAGAGTGGATG
AAGTTCATCGGCGCGGGCCCGGGTACCGGGTTGCAGCTGCGGGAGGGACCGTACCGCGGACGCTTGATTTATCCGGTGTA
TTTTACAGGCAGGGATGCGAAGGCGTCATCCAGTGCGGTGATCTATTCGGATGATTTCGGCCGCACCTGGAAGCGCGGCG
CTTCGGTCAATGACGGCAGAGATTTTGAGGGAAGGACGCTTACGGCCCGCTGTGTGGACGACCCCAGGGCTGGCCTGGGC
GAGTGTCAGGCTGTGGAGCTGCCGGGCGGACGCCTGAAGATATTCCTGCGCAATTCAATGGGAAAGCGGACGCTTACGGC
TGTGAGCGGTGACGGCGGCGAAACATGGAACGCAGTGGAACAGCAGGAAGCGCTGCCGGACCCGGAGTGCCAAAGCCATG
TGCTGCGGACCCGCTGGCGGGAAAAAGACGTGTATTTGTTTTCCAATCCGGAAAGCGAGACCAGCCGCGTGCGCGGCACG
GTCAAATTCAGTTCCGACGGAACGGATACCTGGACGTCAAAGAGGCTGCTGGAGCCGGGCGAATTTGGATACAGCTGCAT
GACGCAGTTGCCGGACGGGCAGATCGGGATTTTATATGAAGGAAGCGACATCACCCAGTATTTTGCAAAATTTCCCGTGG
AATGGGTGCTGGGAGCTTCACCGGAATGA
>igc_K01186_V1_UC12-4_GL0054374_773528_unknown_Lipid_Metabolism
ATGAGAAAATTACTTTCCTTATGTATCGGAATGATGTCTATCGGGCTGCAGGCTGCAGACACGGTATTTGTAAAAACCCC
ACAGGTACCCATCCTGATAGAACGGCATGACAATGTGCTGGCTTACCTGCGTCTTGACGCAAAAGAGACCCAGACACTGG
AAAATGTCACCCTTACTTTTGACAAAAATGTGCCGCTTTCACAGATAAAAGCCGTCAAGTTATATTATGGAGGAACAGAT
GCTCCCCAGGATAGAGGAAAAAAACGATTTGCTCCGGTGGAATACATTTCCAGCCATACCCCTGGCCAGACCTTGTCGGC
AAATCCTTCTTATTCCATCAAAAAAGCGGAAGCAACCCCTAAGACCAACACCCTTACACTGGAAGGCAAGCAAAACTTGT
TTCCCGGATACAATTTCTTCTGGATCAGCATCGAAATGCAACCTACGGCCTCCCTGCAGACCAAAATTTCTGCAGAAATC
GCTCAAGTGAAAGCTGACGGGAAAATCCTGCCCACCAAGAACGTGGCAGGACAGAAAGTGATTCAGAGAATGGGAATCGG
CGTACGTCACGCCGGTGACGACGGTTCTGCCGCTTTCCGTATCCCCGGTTTGGTTACGACCAACAAAGGCACTCTTCTGA
GCGTATACGATGTACGCTACAACAGCAGCGTAGATTTGCAAGAACACATCGACATCGGCCTCAGCCGTAGTACAGACGGT
GGAAAGACTTGGGAAAAGATGCGCCTGCCTCTGTCCTTTAAAGAATATGGAGGACTTCCATCGGCTCAGAACGGTGTAGG
TGACCCTTCCATATTAGTAGACACCAAGACAAATACAGTATGGATTGTAGCAGCCTGGACGCACGGGATGGGTAACCAAC
GAGCCTGGTGGAGTTCTCACCAAGGCATGGACTTGAACCACACAGCCCAGCTGGTACTTGCCAAAAGTACAGACGATGGA
AAGACCTGGTCTGAACCCATCAACATCACCGAACAGGTGAAGCTTCCGGAATGGTACTTCCTGCTTCAAGGACCGGGACG
AGGCATCACCATGGAAGACGGTACCTTGGTGTTCCCTATCCAGTTCATCGACAAGACCCGTATTCCGAATGCAGGCATCA
TGTATAGCAAAGACCATGGAAAGACCTGGACTATCCACCACCATGCACGTACCAATACCACAGAAGCGCAGGTGGCTGAA
CTCGAACCTGGCACCCTCATGCTGAACATGCGTGACAACCGGGGAGGAAGCCGGGCGGTATACACCACACAGGATTTAGG
CAAGACATGGAAGGAGCATGAATCCTCACGTACAGCCCTGATAGAACCTGTATGTATGGCCAGCCTGATTAGCGTAAAAG
CCAAAGACAACGTGCTTGGGAAAGACCTGCTGATTTTCTCCAACCCCAACTCAACCAGCGCGCGAAAGGACATGACCATC
AAAATCAGTCTCGACGGAGGAAAGACCTGGAGTCCGGAACATCAGTTACTATTGGATGAAGGATATAACTGGGGTTATTC
CTGCCTGACCATGATTGATAAAGAAACTATTGGCATATTGTATGAGAGCAGCGTGGCCCACATGACGTTCCAAAGTATTA
AACTGAAAGATATTATAAAATAA
>igc_K01186_V1_UC12-4_GL0094397_8065556_unknown_unknown
GTGAATGATTTTATCGGCAAAAATTATACCGTCCCTCAGCTCGATCTGAGCGTGAAGCCGGAGAATACAGCAAAAAAATA
CGCTTATCTATACGATCAGACCGTGGTCGACGACAGCGAAAGCTATCTCGGCCATCCCGACTCTGTCCTGCTCAAAAACG
GCGATATTCTTACTGTATATCCCCACGGCCACGGCAAGGGCGCCGTTCTCAATAAAATAAGCGCGGACGGTGGGAGCAGC
TACACAAAA
>igc_K01186_V1_UC13-3_GL0092310_1718246_unknown_Metabolism
ATGGAGTATCCAACCTTACCTACATTGACACCCGACGGTGTTATCTACCGCAACGAAACTCTGGGAACTTTGGAGGCTCT
GCTTCCTCCCGGTCCCTGGACCAGCGCCCACGCGCCAGCCCTATTGGAAACATCCCAAGGGGATCTGCTGTGCGCCTGGT
TTGCTGGGTCCTTTGAAGGCAACCGGGACGTAAGCATCGTCTGCTCCAGGCTGCCAAAAGGCCAGGGCCAATGGACTGTG
CCCCAGCAGGTTTCTCAGGATCCGGAACGGAGTGAGCAAAACCCCTCCCTGTTCCAGGCCTCGGAAACAGAGATCTGGGC
CGTATATACCGCCCAGCTGGATCGGGTTCCCGGCAAGGACAACATGCAGTTTACCGCCGTAATCCGCCGCCAACGGAGCC
TGGACGGAGGACTCCATTGGAGTCAGGCGGACACCTTGTTCTCCCGACAGGGCAGCTTCTGCCGCCAACCCATTCAAAAG
TTGTCCAGTGGAAGGTGGATCTTTTCCAACTGGTTATGCAGCGACACCGCAAATGGTTTAGGAGGGGACCCCACCGTGTT
CCAGCTCTCTGAAGACCAAGGAAAGACCTGGAACACGGTGGAGATGCCCAACAGCCAAGGCCGGGTACACGCCAACGTGG
TGGAGTTGACCCCGGGACATTTGGTAGCCTTCCTCAGAAGCCGGGAGGCGGACTGGATTTATCGGAGCCAATCCCTAGAT
GACGGGGACACCTGGTCTTCCCCGGAACCTACCCCCCTGCCCAACAACAACTCCAGTATCAGTGCGGTGAAACTTCAAAG
CGGCCGGGTTGCCATTGCCTACAATCCCACCCAGCGTCCCGGAACAGAACCCGGTGTAGCGGTGTGGCCAGGACTCCGAT
GTCCTGTGGCGGTAGCGCTCTCCGAGGACGGTGGACACACTTTTCCCCTGATCCGCTATCTGGAATTGGGAGAAGGCTTC
GCCGGAGCGGAAAACCGTGGAAACAACCAGCAATACGAATACCCGTGCTTGATCCAGGCAAGGGATGGTTCTCTGCACCT
GGCCTTTGCCTATCAAAACCGGCGAGGGATCAAGTGGATGTCCTTCCGAGAAGAAGATGTGATCGGCGCTCAAAGGACAG
CCGACAGTCTCTACAATCCTACCGCTGCTCAAGGGAACCTGCCAGAAAACAACTTGTAA
>igc_K01186_V1_UC16-0_GL0015929_1360038_unknown_Lipid_Metabolism
ATGGAGTTTCAAACTGTTTTTGGGCCACAGGAGGGCGGGCCTTCCCAATATTACCGCATTCCCTCTATGGTCACCACAAA
AAATGGAACGGTTGTCGCCTGTGCGGATGCCAGGTATTGCTCCGGGATGGACAATCCTAACCGGATTGACAAGGTTGTCC
GCCGGAGCACGGACGGCGGAAAAACCTGGGGTGAGTTTATTCTTGCTGTCAGGGAGCACGGCAAAAAGCAGCTGCGCTCC
TCCGCCGCAATCGACCCCGTGATGACCTACGATGCGGAGCACGGCAGGATTTATCTGCACTATTCCCATACGCCCGCAGG
CATCGGAATTCGCAACAGTGTTTGCAGCACGGGCGAGGATACGGCCGGGAACCGGATCGTCAGAGGCAGATTCCGAAAAT
ACCTATGGAAAAAGGACCGCCTCTGCACCATGGACGGCCGCAGCACACCTTATTTCGTTTCACCAGAGGGGGACGTGACC
AGGGCCGGGAAGCAGGTTGGAAACGTTTATACAGGCGGCGCTTTCAAGGAGGAAAGCACTTCGACGCTGATGATGTGCTA
CAGTGACGACGACGGCTTGACATGGTCCCCTCCCCGCTCTCTGAACGCCCAGGTCAAGCAGGGATACATGAGCTTCATCG
GCCCGGGGCCCGGCTGTGGGATTGTGATACGCAACGGGCGATACCAGGGGCGGATTGTCGTGCCCATTTACTACGGCACC
CGCAAATTCCCATTGCGGCTCTCCTGCTGCACGATCTTCAGCGACGATCAGGGCGCGACATGGCAGCTTGGCGAAACGCC
GAACAACACCCGGCTCATTAACGGCCAAAAAGCGGACAGCCGGACGATCAAAAGCGCCGACATGCTGACGGAGGCCCAAC
TCATTGAGCAGGAGGATGGTACGCTCAAATTTTTTATGCGCAACCACGACAGCCGCCGGAGTGTCGCCGTGGCCTACAGC
CATAACGGCGGCGAAGCGTGGGAGGAGTTTCATTGGGATGACAGCCTCCCCCAGCCTGTTTGCCAGACCTCCGTCCTCAA
GCTGCAGGGCACGGAAAAGCCGCTCGTCGTGCTGCTCAATCCGGCGGACCGCAGCAGCCGCCGCAACGGAACCATCCGCC
TCTCGGAGGACGACGGCGAGACCTTCCCCTATCACCGCCTGCTCAAGGAGGGCAGCTTTGTCTACAGCGCGCTGACACAG
CTGCCTAATGGGAATATTGGCGCTCTGTTTGAGCCGGATGAACAGTGCAGGGAAATTTTGTTCTGCGAGATTCCTCTGGC
CTGGATCAAAGGGGAAGAGTAG
>igc_K01186_V1_UC16-0_GL0024059_1391739_unknown_unknown
ATGAATCAACAAGCATTGACAATTCATCGGGTGTTTGGCATTCCGGTTGTGCGCAGCGCAGGGGAGGCCTACAGCATTCC
TCAAATCGACCTGAGCGAAACCCCGAGAGGGCTCGAGCCTCTCATTACAGTGGATCACACGGGGCCCTATCTGGGGCACC
CGGATTCCATCCTGTGTAAAACAGGAGAGATTCTCACGTTTTTTCCTGCCGGTCACGGACGGGGCGCTGTGCTGGGCAGG
GTCAGCTCGGACGGCGGCAAAACCTGGCGCCCTCTTGAAAACACACCGAAGAGCTGGGAGCGCTCCCGTGAAACGCCTAC
CGTCTACCGGCTGGAATTCGCGGATACGGCAAGAAGAGATCTCCTGATCCTGATCTGCGCGAATCCGGACTGGCCCGGCG
ATAAGGGCAACGGTGGCTTTAACTGCTCACTTTCAGCGGATGAGGGCAAAACCTGGAGTGAATTTGAAACGTTTTATGAG
AAGGGCGGCCCCCACGCCGTTGTGCCGATTGTGGCGATGAGCGCCTTGACGCGTTTGAAGGAAAACGGCCGGTTTGTGGA
TAGATGGATGGGCATCTTCCATGATAAGCGCTTTGTCAACTATAAAACGATCCTCTCCTTTGATCCAAATGGCCGCATGC
AGTGGAGCCCTCCGGAGCCCTATTTTGCCGCCTACCGTACAATTGAGCGCGGCTCCAGAATGTGCGAGGTAGAGATGCTC
CGCTCAGAAGGCGGCTTGGGGGACGAGCTCTGCCTCATTACCCGCAGCCAGACAAAAAAGGTCAATTCCCTGATTTCCTT
CTCCTCCGACGAGGGCAAAACCTGGTCCGCCCCCCGCGTGCTGCCCGCCGCGCTCAACGGCGAGCGTCATAAAGCGGAGT
GGACGAAGGATGGCCGCCTTTTCATCACCTTCCGCTCCATTGAGCGCGACCCCGCCAAAAACCGCATTCACCGCGAAAAA
GGCCATGAAAAGCGCGGCTGGTACAGCGAGGGCTGGATCGCCTGGGTCGGCGCCTATGAGGATCTCAAGGCCGGCCGGGA
GGGGCAATACCGCATCAAGCTCGCCCACACCTATCTTGACGGGCAAACAGAGCCCTCGATCGTCGCCAATGGCGACACTG
GCTATTGCGGCAACGTCGTGCTTGAGGATGGCACGGTTTTCACCTGTACCTACGGTTGCTTTGGCGAAACCTGTGAGAAG
GATGGGGGGCAAGCTCTACGCACCTATATTGCCGGGCGCAGGATTGACCTGGCCTTAACAGATCGTCTGGCACAAAAAGA
AACCTTATAA
>igc_K01186_V1_UC16-0_GL0024060_1285919_unknown_unknown
ATGCTTTCTTTCGTTTTTCGGATCGTCGCACAGTTTTTGGCGGCGTTGTTCTGCTTTCTGCCTGCATTGATTGGGAGTTT
CACCCCCGGCTCCGCCTATACGATCCCACAAATTGACCTGAGCGCAGCCCCGGCGGACGTCTCGCCGGAATTCGCTGCGC
TCTATGAGCAAACCATTGTGGATGACAGCCGCAATTATCTCGCGCATCCGGATTCCGTCCTGCTGAAAAACGGTAATATC
CTGACGATGTACCCCGCCGGGCATGGCAAGGGTGCCGTTCTCAATAAGGTAAGTACGGACGGCGGCCGCACCTATTCCTC
CTCCATCCCCAACACGCCCGCAAGCTGGGTCAATTCACAGGAAACGCCCACGGTTTACCGTCTCCAGTTCACAGATGGAA
AAACGGCGGATAAGCTCATTATGATCTCTGCCAATCCCGATTGGGGCAGCGGCTCCACAGGCGGCTTTAACTGCTCGCTC
TCCACCGACGAGGGGCAGAGCTGGACCGAATTTGAAACCTTCTACGGCGAAGGGCAATTCCCAAAAGTCGTTCCAATCGT
AGCCATGAGCTCTCTGACGCAGCTCAAAGAAAACGGCCAGTTTGTGGATAAATGGATGGGTTTTTTTCACGATGCACACT
TTACAAACTATAAAACCATCCTGACCTTTGACCAAAAGGGAAATATGCACTGGTCCATTCCAACGCCGTATTTTGTGGAG
CATTGGGTGCGTCAATATGCCACGCAGATGTGCGAGGTCGAGATCATCCGTTCCGATGGCGGGCAGGGGGACGAGCTCTG
CCTGATTACGCGCAGCAACACCAAAAAGAGCAATTCGCTGATTTCCTTTTCCCAAGATGAGGGAAAAACCTGGTCTGAGC
CGCGTGAGGTTCCCGCTGCGCTCAACGGCGAGCGGCATAAGGCGGAATGGACAAAGGACGGCCGGCTTTTCATCACCTTC
CGCTCCATCGAGCGGGATCCGGACAAAAACAGTCTTTATGGTGATCCAGCTTCCGGCCGCTACAGCGAGGGCTGGATCGC
CTGGGTCGGCACCTATGAAGATCTCAAGAACGGCACAGAGGGACAATACCGCATCAAGCTCGCCCACACCTATCTCGCCG
GGCAAACCCAGCCTCAGGCCGCTGCGAATGCGGATACCGGCTACTGCGGTAATGTTGTGCTGGGGGATGGCATAATCGTA
ACCTCCTCCTACGGGTGCTTCGATCCAACCAAAACCTATGTGGATGAAAACGGAACCCCCATTATGAAAACCTATATCGT
ATCCAAGCGCATTGACCTGCGTCTAACAGACCGCCTCGCAGGCATCGCATAA
>igc_K01186_V1_UC17-2_GL0030675_5277309_unknown_unknown
TGGTACAGCGTGGAGGACCCGAACTCGGACAAGCAGTACGGCAAGGACTACTCTGTGGTGCGGCTCTCTCACGACAGGGG
CAAAACCTGGGAGGAAGTGCCCGTGCCGGACTCTGTGGGCCGGGTCCACATGACCGCGGTGGAAACCCGCCCGGGCCATT
TGGTGGCTTTCTTCCGCAGCCGGTGGGCAGACTGCATCTACAAAAGCCTCTCGGAGGATTACGGCCGCACCTGGTCGGCG
CCCACCCCCACCCTTCTGCCCAACAACAACGCCTCCATCCAGGCGGCAAAGCTCCCCAGCGGGGCCATCGCCCTGGTCTT
CAACCCCTATGGCCTGCCGCCCCGCGAAAAAAAGGAGGTAGAGTGGCCCGGCCTGCGCTGGAGCGTCTCTGTGGCCATCA
CCGAAGACGAAGGCGAAACCTTCCCCCTGCAAAGGGTGATTGAGCCGGGCAGCGGCTTTACCGGCGCGGAAAACCGTTTG
GAAAACGCCGCCTTTGAATACCCCTGCCTGCTGGTTGGACGGGACGGAGCCATCCATATCGCC
>igc_K01186_V1_UC17-2_GL0107933_1074595_unknown_Lipid_Metabolism
ATGGCCCACACTTTTACGGAACCCTTCCCCTTTTCCTCCAGCTCCTCCCTTGGCTGCCCGTACTACCGCATCCCCTCTCT
GCTGGCCACCCGGGAGGGGGTGCTCCTAGCCGCCATGGACGCCCGCTTCGGCGGCACGCCGGATTCTCCCAACGCCATTG
GGACAGCAGTGGCCCGCAGCCTGGACAGCGGCCAAACCTGGGAAGAACCCCATCTTGCCGCGTCCTTTCAGGACTGGGCT
GTGGGCAAGCTCCCTCCCCTGCCGGGCAGGAAGCCTCTCCGGCACAGCGCCTCCACCATTGACCCCTCCCTGCTCCAGGA
CAGCGCCACAGGGCGGATATTCCTGCTGGTGGACGCCTTCCCCTGGGGCATGGGGGCCTTTCAAGCCCAGAAGGGCAGCG
GCTATTGCCAAGGCCGTTTGCTGCTCCGGCGGCGGGGCCGGTGGGCCTATGGCTATTTTGTGGGCGAGGACGGCGCCATC
CGCCGCCTGGATGGCAGCCCCACTCCCTACAAGGTGGACGCGTCCCTGAACTTGAGCAAAAACAGCAGGCCCCTTACGGT
AGGGCAGCGCCGGCCTATGTACTGGCAGGGCAGGCCCTGGGGGCTTCCCACGGGAAAACACGTGCCCATGCACTTGTTTT
ACCAGGGCGCGCGGTTCCAGGTGTTCCCCACCTCTTACCTGTTCCTGCTGTATTCAGACGACCTGGGCAAAACCTGGTCC
ACGCCCCGGGAAATAAACAGCCTGGTCAAGGAGGACAGCCTGGGATTTTTCGGCGTCTGCCCCGGCCAAGGCGCGCAGCT
TTCCCAAGGCCCTCATGCCGGGCGGCTGGTGTTCCCTGCTTACGCTTTGGACGCCCGCACCGGCAGGCAGCAGTTCCGGG
CGCTGTACAGCGACGATGGGGGCAGCCGCTGGCAAGCGGGCACTTTTGCGCCCTTGGGTGAAGGCATCTCCAGCATGAGC
GAAACCCAGCTGCTCCCCTGCCCGGACGGGGCGCTGCTGGCCTTCTCCCGCACCACCAGCGGCTTTGTGGCCCGCACCGC
AAGCCTGGACGGCGGCGCCACCTGGCAGCCCCCTGTGCTGGACAGCTTCCTGCCCCTGACAGGCGGCGCTGGGTGCCAGG
TGTCCGCGCTGGGCCTGCCTTGGCAAAACAGGGACGCTGTGCTCGTCTCCGCCCCCGCCGGGAAGGACAGGACCCAGGGC
GTCCTCTCCTTAGGCTTTCTGGAAAAGGGACATCAAATCCGCTGGGCAGCCCGACGGCAGCTGACGGAGGCCGGGGAGGA
ATTCGCCTACTCCTGCCTGGCGGCGCTGCCCAACGGGAAGGTGGGCCTGCTGTATGAAACCTCCAACCGGCCCCAGGCCG
TGGACGCCGTCCGGTTCCGGGAGCTTTCCCTGGAAGGGCCCTGGGACTGGGAGCACACCTTATAA
>igc_K01186_V1_UC23-1_GL0043572_15851_unknown_Lipid_Metabolism
ATGAAGAAAAACATGAAAAAAATCCTGGCACTTTTGCTGACGGCCAGTATGACTTTGGGAATGACGTTTACAGTGTCAGC
AACTGAAGCAAATCAGCAAAATACAGAAGAACAGCAAGACACAGAATCAGTTGTTTCGGATGAGAGTGCAGAAAAACAGG
ATAGTGATAGTGGAGCTGCAGAACAGGTTGTTTCGGAAGAGCCTACAGAGGATAGCGAAGCGAAAGCTGCAGTAACCACT
TCAACTATGGGAAGTAAACCGGCTGATGGAACAACAAAAAATCAGCCATTTAAAGCGGGAACAGGTGGAAGTCAGAACTT
CAGAATTCCAGCGATGGTAACACTATCTGACGGCACAATTGTGGCAGCAACAGATGCACGTTGGGATACAACAACAGATG
GATATGGATTGGATACAATCGTTTCTAGATCAACAGATGGTGGCGCAACATGGAATTATACATTTGCAAACTATCTTGGA
GACAATGGAAATGTTTCGAATTCTAATTCCACAGCATTTATAGATCCGGCATTGACTGTAACTGCAGATGATACAATTTA
TATGTTGGTAGATTTATATCCGGCTGGTGGTATTATTTCCAGTATTAGCAATGGAACGGGCTATAACAGTGCTGGAAAAT
TGATGTTAAGCAATGGTGGTAGTAATTATGGATATTATCTGGATAATGGCAAGATTTACAGTAATAATGGTACAGAAGTC
AGCGGCTTACAGGTAGATGCTTACTTTAATCTTACGGGAACATACAAGAATAGGACATATAATACAAATCTGTTTTTTAA
TGATTCACCGTTTAAGGTGTTGAAGACAAGTTATCTGTATCTTACTAAGAGTACTGATGGTGGAGCAACATGGTCTGCAC
CGACTATGCTGAACTCACAGGTTAAGAATTCTTCAGATAAGTTTTATGGTGTGGGTCCTGGACGTGGCTTGACAACAAGA
CTTGATGATGGAACTGAAAGAATTATCTTCCCATGTTATACTTATACGAGTGACGATGGTAATACAAGTGTAATTTATTC
TGATGATGGTGGACAGACTTGGACACGTAGTAAGGATATTCCTGATCAGACATCAGAGGCAACGTTGACAGAGGTCAATG
GAAAAATCTACATGTTTACACGTCATGGTGGTTACTATGTATCTGAGGATCATGGAGCAACATGGGGATCTAGACAGAAT
GTTAGTGGAATTAGTTATACAACCTCCTGCCAGATGAATGCAATTACCTATTCGAAAAAAATTAATGGCAAGGATGCAAT
TCTTTTATCAGCAGGAACTAATGGAAGAAAAAATGGAAAAATTTTTGTTGGATTAGTACAGGGTGATGGAAGCATTAACT
GGGAATATAACTATCCGGTCAATAATGGTGAATATCAGTATTCTTGTATGTCTGAATTAAATGATGGTACAGTTGCATTG
TTGTATGAAAACGGGAGCGCATCTGAAAAATTTGAGAAATATTCAATTGAGAAGATTGCCAATGGCGCAAAAATTGCACA
TGCGCATGTAGCTACATCAGAAGGAACTTCAGTTACAGCAACCATTTCAACAGAAAATGCTGGTGATACTTTCGAATTTT
CAAAGTGTGAGAAGAAGGCAGAAGCAACAACTGTTGAAGGATATAATTGTTCAGTTACTTATGATATAGAACTTTTATTA
AATGGAAAGAACTATACAGATTCTGCTGAACTTACGGTGCCGTATGATGAGAGTGTATTTAATGGATGTACGAAATTTAT
TGGTTATGTTGCAAAAAGTGCTTCTGGCAAAGCACAGACATTCCCTGTAACAGTGAAGAATGGGAAATTTGTTGGAATAT
GTCCGCACTTTTCAGAGGTAACAATTGCAGGATATAAAGATGATATTCCGGAGGGTGTAGATCACGTTGAAGATGTTAGC
CTTGGAGTGAATGGAACAACTTCATATACACAAGAGGGAGAATACAGTAAAGAGTACTCAGATGATATTGTAGATGCCAA
AGCTAAAGTGACTAATAAAGAGTTACCACCGTATTATGAAACGGCAACTTTAAAGGCTGGAACATTCTACGCTTCATCAA
AAGCGAATGATACTAGCCCGGCAACACAGATTACACTTGAAGATGCCGGAAATGGACAGTATTATGTGAAGAATGCAAAT
GGTGAGTATATATATCCGTCAGCTAGTAGAAATGGGTTTTCTTGGGAATATGCATTAGAGAAGGGAAAACAGGCTGTTAC
TGTAGAATGGAACAGTGATGGTAGTATATGTTTAGATAGAAAATATACACATAATGGTTGGTTTAATACGTACAATACTT
CAGCATATTTAAATCTGTCTTCCAATGAATTTTCATGTAGTAAGGATCGTAGCAACATATATCTTTACAATCAGGTTACA
CCTGCACCAGAAACACAGACAAAAATAACTTTTAAGGGAAAGCAGGTAGGAACTACGTCTGTTACAATTGGAACCACAAT
GTATAGAATTACTGTACAGGAACGAGGTGGAAATGATACAGCCTCTGTAAAAGTTGGTGGTTCAGCAAATATTTCTATAC
CACATACCATTGGAACAGATGAAACGGTTACATGGTCATCTTCTGATTATGCAAAAGCAGGAGTTTACAGTGCTGATGGG
AAAAATGCTACTTTAACCGGACGTAAGACGGGAACTACGGTAGTAACTGCAACTGTAAAAAATAATGAAGGAACTGTAGT
AGCTACATATACCTGGAACGTAACCGTTATAGACGGAAGTGCAGCAAATACAGGTGGGCATACAGTTACCTATACTATAG
ACAATACTATTTATAATGGTAAATTATATTATTCTGTAGATGGTAGCGAATTAGTAGAGGTACCGGTTGCTTCTCAGACA
ACGGATGCTGATGGAAATACAATTTATACATATAAAACAATTAGCGTTGAGCAGAAAAATGTAGCATATTCTCAGATGCA
AATTTTTGTAAAACCTGACGATGGATATGCGGTATCTACAGTATCGGCAACAAAGGGAGATACATATTCACAGTTCTATG
GTATTGATAAAGAAAATTTAAAGGTTATATATTCAGATGAGCATCAAGGTGGAAGAATAGAAGATTGCCTTACAGCAGAA
CAAGAAAAGGCTTTACTGGCAGAGGCTGTTGAAAAAGGCTGTGATGCAGTATTTTGGTATTCGCGTGGATCAGAAGGAAG
TCACTTGACAGAAAATAGAGAGGCAACAATCACACATGAAATTCATTGTGATAAATTACCGACCGTTACAAAAGAAATAG
AATACCTTAAGCAGGGAGATGACTATAAGAAGTATACAGAAGGTATGACGGCAAATGCAGGAGATACCGTAGTATTTAAA
ATTGTTGTATCAACATATAAGGAATCTGCGGATATCAATTATTCAAATGCTTTATTGAAAGACATTATGCCAAATGTTGC
AGGTACTGTAAAACTCTATTCAGGTGTTGGCGAGAGTGCAACAGCATTAACTAATCCATATAAAATAACAAATGAAATTA
ATCATGCACGTACAAAAGAAGCTAAGAATTATAAGGCAGAAGATTATACTTATTATGCGGTATATGAATTGCAAGATGAG
GATTTGGAGCAATTGATTACTAATAATGTGGAATTGTCTTATGCTTACAGTTCGACGTATAGTTCAGGTACATACGGAGG
AACAGCCAAGGCTAATGCACAGTTTTTCGCTACAGCTTTTGAAGGAATTAATGATATTGTAGTGGATTATGGTTCACCTG
TAACAACAGAAAGAACAAAGGCCTGGGGAACTGGTAAGTTTTCTATAACTGGAGCAGCAAATCATGGTGTTGTAAAAGTA
GATGGTGATAATACAACAGGAATTCAGGTAACTTATACACCAACAGAAGTTCTTACAGAGGCTGATACAGTAACATTGAC
AAATTCAAAAGGCGGCGTATACAAATTCAAAGTATATCCTGCAACGACTGTATATTATGAAGAAGGATTTGGAACATATA
CAAATCAGCAAAATGGTGGTTCTAATAAGGGAACAGCTGCACAGACAGTATCTTCAGTTGGTTCTAAGGCACATTATGGA
TATGATTCATCATATGATAATAATACACAGGATTCTGATAATAGTGTAGTTGAACTTGCTGCAAATGGAAAAGGTGAATT
TAGCTTTAAAGGAACCGGAGTTGAATTATATGCAAGGTCAACACCTGACAGCGGAAAGATAATGGCTTATCTGTATAAAG
GAACTACGCTGAAAAAACTGTATACGATAAATACAAAACAGGCTGTCGGAACATCAGGTTTAACAAGTATGCAGAATAAA
ACCGCATATAGTGCACCTGTTTTAAGTATTGCAGGACTGGATGCGGGAGAGTATACCATTAAATTTGAAGTTGTAAAGAC
AACGAATGATGATGGAACAAAAGAGATTAAGCCGGTATATATTGACGGATACAGAGTATATAGTGATACTACTTATAATG
AACAATATAGTCAGGATGACGAAGCTAACCCAACATTTACAGAGATGAGAAATAGCGTTTTGGCAGCGTTAGATGTAGAT
ACAACAAAGGGTACATATGCAAATCAAATTGCTCAAGGTATAGCATCTCAGGTTTATGACAAAACAACAGGAACAGGTGC
AGTTATTGTTAATAATAACAAAGAGGTAGCGGGAACAGCTCAGGATCTGTTGAATAATGGACCGAAAAATGAGATTTATT
TGAATCCAAATCAGGCAGTAGTATTCCAGTTTGCAAGTGGTATTACGACAGCGCAGATTGGTCTTAAGGCATTACAGGGA
AATGCAGCACAATATACAATTTCGTATGAGGATGGAACTTCAGAAGATAAAACTTTAAATTCAAGTACAGACATGTTCTA
TAAGCTTGATGCTAAAAAGGGTACGATTACAATTACAAATAAAGCAGGTTCGGGAGTTTTAGCAATTACGAAGATAAAGA
CATTCGGAGAGATTTCAAGTAATGCGATGTTTGCTGAGTTGAGCGCAGATGATTTCATGCCTGCATTGTTATCTCTTGGC
TATGAGACAGAGAAACCAATGGCTGACGCTACAGCCAATCTCAACCTGGTAGACTACACAGGCAAGACGATCGCATCTAC
ATCCCTTACAGCTAACGGCGAGCAGGGCACAGATGCAACATTTACAGCTGATCAGATCAAGTCAGCAGTGACATCAGCAC
TTCCGGAAGGATATGCAGTTGTGGATGCTTCCAAGATTGCAGACCAGACAGTGAAGTATGGTGAGAGCGCAGATGTGAAT
GTACAGATCGGTAAGGTTGCAACACTGAAAGTAACTTACAAGAAGTTATTCGGTAAGACAGTTGGAACGGCAACACTGAC
AGGTGTTCAGACTTCAGCCGGAAGCAAGTATTCATTCAGTGCTTCTGAGATCAAGAAAGCAGTTCCGAGTGGATACTGGA
CAATCAAGCTTTGGGGAACCAAGGTGAAATATGGAACTACAGGTACTCTGACGGTTAACGTATTTTAA
>igc_K01186_V1_UC26-0_GL0079761_2903367_unknown_unknown
TCAAGGAAACGCCTGATTGTAACTGCATATATTTCCGGCGAAGCGGGCGGTCATCCCTGTGTGCTGATCTCTGATGATGA
TGGGGAAAGCTGGAGGATCGTCCCGTTGAAGCCTGCGCCGGAGCATACGGTGGTTTTTCCGCATCGGGGAACCAGGTGGC
AGAATAATGGCGTAGAACCAAACCTTGCTGAGCTTCCGGACGGCCGTCTGATGCTTCTGGCACGGACTTCTCTCGATTAT
TTCTATGTCTACTATTCTGAAGATCAGGGCGACAGCTGGACTTCCGGCGAACCGTCGCTTTTTCACGGTACGCTGACGAC
CCCATATCTTCTTCGTCTGTCGGACGGGCGTGTAATCTGCTTCTGGAATAACACACGTCCTCTTGCTGAAGTGAACCATG
ACCTTACCTGGCCGCCCGTTTCGGACAGTGTGAAGAACGGTTTCAGTGAGGACGTATTTACCAACCGCGATGTCAGCCAT
GTAGCGATCACATCTGATGGAAGGAACTGGACTGGCTTTCGTGAGCTCGCGCTGAATGAAGTGAGAAACGCAGCGGATTT
CCGCGTCAGGGGCGGCAGCGGGAGCTCGATTGACAAGAGTGTGCATCAGTTCCAGGCGCTTGAGCTTCCCTATGGGAAAA
TACTGGTGTCATATGGGCAGAATGCGGTGTCCCGGCGTCTGGCGGTCTTTGATGTGGACTGGCTGTATGAAAGGCAAAGG
AGCGAGGATTTTTCCCTCGGTCTGGAACATCTCTCGACGCATTTGTATGTAAAGAGTCTCAGCGATAGCTGTATCGCCCG
TGGTTACAACGGCCACTGTGCCTGGAACCGCACGAACGGCGCGCTGCTGGTGCCGGATCCCGACTGTAACGGGGGCGAGG
TCCTGCAG
>igc_K01186_V1_UC26-0_GL0124974_134514_unknown_Metabolism
ATGAAGAAAACCTTGCTGATCCTGCTGTTGGGTCTCTGGAGCGGAGCCCGCGGCGGGGAGATCTCGCCGGTGCGCGATAC
GGTCGGTGTCGTGCGTTCGGAATTTGTCTACGACCGGGTCGAATTCCCGTCGTGCCACGCCGCTACGATCGTCGAGACGT
CGCGCGGCGAGTTGATGATCGCCCTCTTCGGGGGCAAGTACGAAAGCAATGCCGACTGTTCGATCTGGGCGTCGCACCTC
GGTCCGAAGGGGTGGACGCCGCCGCGGATGGTGGTCGACGGTGTGGTCGATTCGGTGAAGACGGCCTGCTGGAACCCCGT
GCTGTTCCAGATCCCCGGGGGCGATCTGCTCCTCTTCTACAAGGTCGGCACCTGCGTCCAGGAGTGGAGCGGCTGGCTGG
TCCGTTCGTCGGACGGCGGCCATGCGTGGTCGGCTCCCGAACGCCTTCCGGAGGGGATTCTCGGCCCGATCAAGAACAAA
CCGATCCTCTGGGGCGACCGTCTGCTGTGCGGTTCGAGCCTCGAACGGGGCGGCTGGCGCTCCTATCTGGAGATCACCGA
TCCCGGGGTGCGGAGATGGCGGACGGTCGGCCCGCTGAACAACCGCAAGCAGGCCGTGCAGATCATCCAGCCTTCGCTGC
TGCGCCATGCCGACGGCACGCTGCAGGCCATCTGCCGGTCGATCGATCTGCGCGGAACGATCGTCTCGGTCTTCTCGCAC
GACGGCGGCGAGACGTGGGACGAACCCTGCTCAACGGGGCTTCCGAACAACGACTCGGGACTCGATGCCGTCGCCCTGCG
CGACGGACGTTTCCTGCTGGTCTACAACCATATCCAGGCCCGGCGCAGCGGGGCCGCCTCGCGCAGTCCGCTCAACGTCG
CCCTTTCGGACAACGGCCGCGACTGGTATGCGGCGCTGGTGTTGGAGGATTCGCCCGGCGAGGAGTTTTCCTATCCGTCG
GTCATCCAGAGCAGCGACGGACTGGTCCATATCGTCTACACGTGGCACCGGGCGTGCATCAAGCATGTGGTGCTCGACCC
TTCGCGGCTGCGCATCGACCCGTCGCGGCGGATCGTCGACGAGGAGTGGATCGACGACCCGGCCACGATCCGGCGGCTCG
AGCGCGGTCGTGCCGATACGCTGATCGGTCGGATGTCGTTCGACGAGCGGTGCGGCCTGCTTGGCGGACGCTGGCGGCCG
CACGACCGCGGAACCCACGAACTCTTTCTCGGCGGGGTCGAACGGCTCGGAATCCCCGATCTGAAGCTGGAGTACCTCCT
GCAGGGGGTTCATACCAATGGTAAAAGTACGCGTTATCCGGCTCCGCTGGCGCTGGCGGCGACCTTCGATACGGTGTTGA
TCCGCCGTGTGGGGCAGAGTCTGGCGTGTGACGGCCGTGCGCGCGGCATCCAGGCTGCCATCGCTCCCGAGGTGACGCTC
TACGACGCATCGTGCGAGGAGAGCCGTTCGGCCACCTTCGGCGATCAGGCGGATCATGTGGCCGCATGTGCCCGGGCGCT
GGCCGCGGGGCTCGCCTCGGAGGGGGTGATGCCGATCGGCCGTCTCCGCCTCTCGGACGCGACACCCACGGACGATCAGC
GCGAGGTGCTACGGCGGGTGACGGCCGGCCACGTGCTGGGCGGCTTGATGCTGCGGGGCGAACGGAACGGGGTGCGGGCC
GTCGAGGATTCGCTGACGAACGAGGGCTTTCTGCGTCGTGCGTGCGGGTTCGAGGGGCTGCTGCTCGCCGAACCGGGCGA
GATCCGCGATACGCGGGCTTCGTTCCGGGGCGGCATGGATGTCGATCTGCCCCGGGGCGAATGGTTCTGTGCGTCGAAAC
TCGGACCGTTGGTCGATTCGGGCGAAATAGTCCCCGCGGCGATCGATGACCGGGTTCGCCGGCAGTTGCTGATCCGCCGC
CGTTTTGGCCTCGAAGGTGCATCGAAGCCCGACCTCTCGATCCCGGAGAATCGGGCCGAATCGCGTGCCGTGGCGCTCGA
AGCTGCCCGCCGGAGTCTGGTGCTGCTGCGCAACGAAGAGCGGTTGTTGCCCCTGCGTGCGGGGCGCGGGACGATCCTTG
TGTTGGGCAACCGTCTCTGGCGAAACTCCGCCGGCGAGGGCCCTTCGTCGGTCTATGCATTTGATGAAACGACGCTCGGC
GAGGCCCTCCGCGGTGTCGAGGGGTTCGACCTCCTGCCCGCCGGCCGCGAATATATCGATCTGACGCTGCCCGGAACGTT
CTTTTCCGATGCGGCGGGGCGTCTGCCCAGCGTGCGGGCCGAGTATTTCGACAACGATGCCTGGGAGGGTGAACCCCTCG
TCCGTCGCATCGAACCCCGTATCGATTATGCCTGGGGCGGGCATCCGCCCGTCGAAGGGGTGACGACAGGCCGCTTCTCG
ATCCGCTGGAGCGGCGTCTACCGCCCGATGCGCGAAGAGGTGCTCCGTCTGTCGGTGGCCGGGCAGGGGCGTTACAGCCT
CCGGATCGATGACCGGGAGGTGTTGCGCTGCGACGATCCGGCCCAACTCTCGCCGCAATATTTTCTGCTGCGTGCCGAGG
CCGGCCGCTGCTATCGGTTTGAACTCTGTTTTGCGGCTGCCGATGAGGCTCCCGATATCCAGCTGGCCTGTACGCCGCTG
GCTACGGGCGATCTCGACGAACGGATGCGGCAGGCTTCGAAGATTGTTGTCAGCGTCGGCAGCAACGGTGATCTCGACGC
CGAGTCCCGCTTCTGGCTCGAACAGGCCCGGCCCTATGCCGCAAAGACGATTGTCGTCATGCAGAGCTGCGATTTGCGCG
ATCTGGCGTGGAGCCGCACGTTCGGTGCGGCAGTCCTGGCCTGGCATACGGGGCAGCAGGCCGGGCAGGCCATTGCCGAC
CTGTTGCTGGGACGCATCCTTCCCTCGGGCCGCATGCCGCTCAAGACGCCGTTCTATCCGTTCGGATACGGGCTTTCGGA
TTTCCGGAAGCGGTCGCGGTAG
>igc_K01186_V1_UC26-4_GL0057666_1649152_unknown_Lipid_Metabolism
ATGGAACGCTTCCCACCAAATAAAATCACAAGAAAGATGAAAAACACGCTTCTCACGGGCCTGATGGTCCTGCTCGGATG
GGGCACAGCCCCGCTGCTGCATGCCGCGGAACCGGTCCCGGCGGAACCGATCGTTCTGTTCCGTTCGGGCGATGCGGGAT
CGAAGTACTACCGGATCCCGGCACTGGTCACCACCACACAAGGAACCCTGCTGGCCGTTGCCGACCGCCGCAACGACCAC
CACAGCGATCTGCCGAACCGGATCGACCTGGTGGTGCGCCGCAGTACGGACAACGGGCGGAGCTGGGGGCCGCAGATCGT
CATCGCCCGCCACACCGAACAGACCGGCTACGGCGATGCGGCGATGGTGGTCGACCGCTCGACGGGAGACATTCTCTGCA
TCTACGCCTCGGGATGCGGGCTGTGGGATTCGACGGCCGAGCACCCGCTCGATATCAACCTTTCGCGCAGCAGCGACGAC
GGCCTGACGTGGAGCGTTCCCGAACGGATCACGCCGCAGATCTACGGCCCCGGCTGCGACAACCCGGCTTCGGCCGTGAT
ATCGGGGGCCTTTGCCGCCTCGGGACGCGCGCTGCAGCTGCGTGACGGCACGCTGCTGTTTGCCGTAGCGGCCCACCACA
CGGGCAAGAAATGGCCGCCGCTCTACAACTACGTCTGCCAGTCGGACGACGGCGGACGGAGCTGGCGGCTGCTGCCGACT
CCGGCCTCGGCGTGCGGCGACGAGTCGAAACTGGCCGAACTGGCCGACGGAAGCTGGCTGATCAGCATCCGCAATCCGGA
CCAGGGTTTCCGACGGTATGCCGTTTCGAAGGATCGGGGACGCACGTGGAGTGACGTTGCCGAGTGGCGCGACCTGCCCG
ATCCGGCCTGCAACGGCGATCTGCTCCGCTATTCGCTGCGCAGCGAGGGGGCGGCACGCGACCGGCTGCTGCACTCGATT
CCGGCCGACACGGCGCGCCGCCGCAACGTATCGGTGGCACTGAGCTACGACGAGGGCCGCACGTGGCCCGTCCGGAAGAG
CATCTGGCCCGACGACTCCTCCTACTCGGCGCTTACGCGGCTGGCCGACGGCTCCATCGGGATTCTCTGGGAGGCGGCCG
ACGGCGACAACGGGCAGAAGATCTGCTTCACGCGGCTGACGATCGACTGGCTGACCGACGGGGCCGACGACGGCCGGTAG
>igc_K01186_V1_UC26-4_GL0182688_1688774_unknown_Metabolism
ATGGAATTCAAGACTCTCCCGGGCCTCACGCCCGACGGACAGATCTACTTTGACGAGGAGATGGCGTTCCTTGAGGCCAT
GCTCCCGCCCGGTCCCTGGGCCACCGCTCATGGGCCGGGGCTCGTCGAGACCCCCGCAGGCACGCTGCTGTGCTGCTGGT
TTGCCGGAACCTTCGAGGGCGATACGGACGTCAACATCGTGGTCTCGCGCCTTGAGAAGGGCTCTGACCAGTGGGGCGAG
CCTGCGATGATCTCGACCGACAACGAGTTTTCCAATCAGAACCCGTCGCTGTTTCTCGCGCCCAAGAATGAGATCTGGTG
TCTGTATACCTCCCAGCGCGGCCGTGAGCCGGGCAAGGACAACATGCAGTACACCTCGGTCATCAAGCGCCAGATCTCCC
GCGATGACGGGCGCACCTGGAGTGCTCCCGAGGTCGTGCTTCCCGAGGAGGGCACGTTTGCGCGTCAGCCCATCCAAGTC
CTCTCCAACGGGCGCTGGATCTACGGCCTGTGGCTCTGCTCCGATGGCGCGAGCGGACTTGCCGGCGACCCAAGCGCCTT
CGCGGTCTCTGATGACGCGGGCGCCACATGGCGGCGCGTCGACGTGCCGGCCTCTTCCGGGCGCGTGCACCCGAGCGTGG
TCGAGCTCGAGGACGGGCACCTCGTCGCCTTTATGCGCAGCCGCGAGGCGGACTGGATCTATCGCAGCGAGTCACTCGAC
TATGGCGACACCTGGAGCGCGCCTGAGCCCACGCCGCTGCCCAACAACAACTCTGGCATCGCCGTGGCCAAGCTCGCGAG
CGGCCGCATCGCCATCGCGTACAACCACAACTCCGCGCCGGGCACCTACGGCAAGACGGGGGCGTGGCCGGCGCTGCGCA
ACCCCGTCTCCCTCGCGCTCTCCGAGGACGGCGGCCTCACGTTCCCGCTCATCCGCAACGTGGAGCGCGGCGAGGGATAC
GTGGGCGAGGAGAACAAGTTCAACAACCGCCAGTACGAGTACCCCTGCATCATGCAGGCGTCTGACGGCATGATTCACGT
CGCGTACGCCTACCAGACCCGACGCGGGGTCAAGTGGGTCACGCTCTCCGAGGAGGACGTCATGGGCAGGGTCCGTGGCG
CGGGCACCTACAACCCGACCTCGGGCGAGGGCGCCCGCAGGGGCGAGGCGGGAGGCGCGACGCATTGA
>igc_K01186_V1_UC31-0_GL0082200_1668896_unknown_Lipid_Metabolism
ATGAAGAAAAACATGAAAAAAATCCTGGCAGTTTTGCTGGCAGCCAGTATGACGTTGGGAACAACGCTTACCGTGTCGGC
GACTGAAGCAGCTCTGCCAAGTTCAGAAGAACAACAGGATACAGAAACTGTTGTTTCAGATGAAACTGCAGAAGAGCAAG
AGCAGGATAGTGAGACCGTAACAGAGAATGTTTCGGACGAGCCGGCAGAAGCTAGTGAAGCAGATGTTGCAACACCTGCT
TCAACTGTGGGAAATAAACCGGCTGATGGAACAACTACTGATGGTCAGCCATTTGCAGCAGGAACAGGCGGAAGTCAGAA
CTTCAGAATTCCAGCGATGGTAACACTATCTAACGGCACAATAGTGGCAGCAACAGATGCACGTTGGGATACAACGAGTG
ATGGATATGGATTGGATACAATCGTTTCCAGATCAACAGATGGTGGCGCAACATGGAATTATACATTTGCAAATTATCTT
GGAGACAATGGAAATGCTTCGAATTCTAATTCCACAGCATTTATAGATCCGGCATTGACAGTAACTGCCGATGATACAAT
TTATATGTTGGTAGATTTATATCCGGCTGGTGGTATTATTTCCAGTATTAGCAATGGAACAGGCTATAACAGTGCTGGAA
AATTGATGTTAAGCACTGGTGGTAGTAGTTATGGATATTATCTGGATAATGGCAAGATTTACAGTAATAATGGTAAAGAA
GTCAGCGGCTTACAGGTAGATGCTTACTTTAATCTTACGGGAACATACAAGAATAGGACATATAATACAAATCTGTTTTT
TAATGATTCACCGTTTAAGGTGTTGAAGACAAGTTATCTGTATCTTACTAAGAGTACTGATGGTGGAGCAACATGGTCTG
AACCGACTATGCTGAACTCACAGGTTAAGAATTCTTCAGATAAGTTTTATGGTGTGGGTCCTGGACGCGGTTTGACAACA
AGACTTGATGATGGAACTGAAAGAATTATCTTCCCATGTTATACTTATACGAGTGACGATGGTAATACAAGTGTAATTTA
TTCTGATGATGGTGGACAGACCTGGACACGTAGTAAGGATATTCCTGATCAGACATCAGAGGCAACGTTGACAGAGGTCA
ATGGAAAAATCTACATGTTTACACGTCATGGTGGTTACTATGTATCTGAGGATCATGGAGCAACATGGGGATCT
>igc_K01186_V1_UC38-4_GL0152969_9943_unknown_Lipid_Metabolism
ATGAAGGAGGAAAAGAAAATGAGGAATCGGAAACGATGGGCTGCTGTACTGTTGGCATGTTCTTTGGCGTTTTCTGCTGT
GGGCGATACAAGACTGATTGTTCATGCAAATGAAATGTGGGAAGAAGCAGGACAAGAAGAATACAGTGTGGAAGTTGAAA
AGAAATCGGTAAAAAGCAAAAATAAATTGGATGATTTAAAAGAAAATGCAGTGCTTTTTCAAGAGTTTCAAGGAGAAGAA
CAAAAATTTGATGGAACACGTGCGGTTGATGTCAGCGAGCATGCAGAGAAGGTTCATGTAGTGAATACAGGAAGTGTTGT
CCTGCGGTTTAAAGCTTCAAATAATGCAGGCGGTGTTTTGCTTGGAACGAAAGATCAGAAGATCGACCCGCCACAGGATC
TTGGAAGAGGGAAAGATTGTACTTCTTTTTTCATCAAAGATGACGGAAAGTTCCGTATGGCGTATCAGCATACTGCAGCA
GAGTATATAGGACCATATTCTTTTTCAGATGGGAATTGGCATACGGTAATTGTCAGCAGCCAGAATGAGAAGGCGATGCG
TCTGACAATTGACGGTCAGGAAGTATGGAATAACACAGCTGCTTCCAATAAAGGAATGTTTGCAAAGCAGGGAATTTTGG
ATCAGGTCACAATCGGTGCTCAGAAAACAAAAGACGGACAGGTCTACAAAGGATTTCACGGAGAGATTTCTCACGTTATC
GTTACAAGTGAGGAGTTGACTGATGAAGAAGCTGTTCAAATATCAAAATCAGGGTATTCCGGCGTGATTCCGAGTGGTTC
GGCAATTTCAGAAATGTTCCAAAACCAGTATGACGATAATTCATGGGTATTTACCGGAGGAGAAGCTGTACAAGGTGGAT
TTTCGCAGACGAGAGGTATGAGAAACTATGTGGGACAGTTTGAAGAATATGTACGGTGGACAAAAAGCGGAAATGAGAAT
GGAAGACAGCGTTATACAATTAATACAGGAAAGGCTGGACAGACATTAAAAGATATTGTGGACAATTATCAAACACTGGT
GGCGAATTATCAGCCGAAAGCGGCCGCTTATTTGGTCGGAAAAGAAGACTATCAGGCGGGAGAAAACGGAATTTCCACAT
TTAAAGAATCGCTGCGTCGATTTATTGACTTGTCACTGGAACTGAAAAAAGACGGAAAAGGATTTGCAGTAATTCAAAAG
CCGTTTGCTGTCAAAGAAGAGACGACGAATAGAACGATCGAACGGTATTGTGAAGCGGTAGATGAAGTTGTCAAAGAGTA
TGAAAATGAGTCTGGGAAATTAGAGCGGATTGTTGTGGTAGATCATTTTACACAGACAAATCAGGACGAGTTCAAAAACA
ATAAATTACAAGACGGTGAGACGTTGAATGGCACAGGTCATTTTGAAATTGGAAAGCAGTTTTCAGCAGCAACAATAAAG
AGTACAGATGGTTATCCGGGAAGTGGAGTTACTTTAAATCTTCAGGAAGAAGCGCAGCCGACTGTATATTTGGATGTTTT
GCCGACTGTAGAAGCAGAGAAAGACAGACTTCATGTACAAATTCCGGAAACAAGTGGAAAATCATGGAAATATGAATTGA
GTATCGGGGACAAAAAAATAACAGGAAGTACAAAGGAAAATACATTTGACATCACAGGGGTGGAATCTGGTAAAAAGTAT
CTCTTGAAATGTATTTCAGAAGATGGGACAACACAGCTTCAAACAGTGACAGGAAAAACGGAATCCGGTAATGTGGGAAG
TTTATATAAGCAGACTCTGGACCAGAACCAAAAAGTGCTCGCAGAGAAGTTGAAAGAAAAAGAGAAGATGACTTGGCTGT
TTATGGGAGATTCTATTACACATGGAGCTCTCTGGACAAAGGGATATGACGGAGTTGCCCAGATTTTTGAAAAATATCTG
AAAGATGAGATGGGAAGAACGTCGGATACGGTAATCAATACTGCGGTTTCCGGAGCTACAACAGAAAGTACATTGAAAAA
TATAGAACAGAGGCTGGAAAAATATACGCCGGATGTAGTTTCTATTATGCTTGGAACAAATGATGCCGCAACGGCGGGAA
TTACACCTGATGTGTATGAAACAAATTTAAAGACAATCATACAAAAAATCAGAGATAAAAATAAAGATGCAGTCATTCTG
TTGAGAACGCCGACTCCGACATGGGAAAATTCTCAGAGACCTGTCAAGCTGCCGGAATATATTGCGAAAATGGAAAAGGT
TGCAAAAGAGCAGACAGATTTGATTTATATTGACCAGTATTCTGAACTGCAGACAGCATTTCAAATATATGGCTGGTTGA
AGGGAGATGCATTTTTATTTGGAAATAATCTTCATCCGGGAGCAAATGGACATCTTTTGATGACAAGACAGTTTTTAAAA
GGCTGTGGTTTTTGGAATGAGGACAGTGCGATTTCAAACTTATTTTATAAAATGCCAATTAAGGAGACTGCTTCTGACGT
TGTGCCAAAATTAAAGGCGATGCCGAATCAAATCGGGGTATCGTTAGGGGAACTGAAAAAAGACAGTCAGATGCAGATCG
GTGCAGCACAGCTGACCGTGACTTCAAAGACAACCGGACAGACTTATAAAAAAGAGGTAAAAGCAGAGCAGGATACGGTT
GTTTTGAAAGGGCTTCCGGGAAATCAGACATATGAGGCAGAAGTTACAGTCTGGTTGAAAGATCGAGCAGAGAAAGTGGT
ATTTCAAAAGCAGGACATCGAACTGCATGACAAACTGGAGGTACAGTTTGATATCTCTTTGAGCAATCAAAAGGTAAAGA
AATTAAGTGCAGGAACAAAAGTAGGAACATTGTCAGTCGATGAGATGGCTCCGGAAGGAGCGTATGTTTTTTCTCTTTGT
ACAGGAGAAGGAGATATTCACAATGATTACTTTGCAATCGAAAACGGAGTGTTGAAAACAGCAAAGAAACTGGAAGAAGG
AAAGACTTACACAATTCGTTTGAAGGCAAAAAATGGAGAAATCGAAAAAGAAAAAGTATTTGAAATTTATGCAGTGGGAA
AAGGGCTGGTTTTCAGTAAAGAAAATCAACAGATTTCTGTAGGTGCACCTGTGGAATTGAGCAAAGAGGATTATGCGGAA
AAATTAATGCAGTTAGAAGAAGGTACGATTTTAGTGCATTATACTTCTACAAGTGATCAGGGAATCCAGTCTTTATTCAG
TGTTTCTAATGCAAAGAAAGGGAATGATAACAGACATTTTCATGTTTATATCAGACCGGAAGGACACCTTGGATGTGAAA
TTCGAAATGACAGTGCATTGAATTACGGTTTCCAGACACCGAATGCAGTGAAGTCCGATTATAAAGGAAAACCTGCAGAA
AATACAATTGCTTTTCAGGCAGATAAAGAAAAAGGAACATACCAGTTATTTGCAAATGGGAAAAAAGTGTTGACGATAGA
TGCTGCGACATTAGGCGGCTATCACTTTATTTCTGAGATTACAGGATTAGATACCGTTTCTTTGGGAGCAACAAAGCGAG
GAGAAATCAATAAGTATGCATTTGGAGGAACCATTCATAAAATCGAAGTATATGAAACTCCTTGGACAGATGAGGAACTG
ATTGAGGAAACAAAGAAAACAGCATATCCGGAATTGCAGCAGATTTTCCATAAAAATGATGGAACAGGTGCGAATTATTA
TCGAATTCCGGCGTTGTTGACATTGAAAAGCGGTGCTTTAATTAGTGCGGTAGATGCAAGATTCGGAGGTACACACGATT
CGCCGAACAATATTGATATTGCAGTATCAAGAAGTGAAGATGGAGGAAAGAATTGGAGTGAACCAGAGCTTCCGTTCCAC
TATGAGGATTATGCAGACAATACATTGGAAATTCCGGTGGGAACACAGACAAGAGTCAATCAAAGTGCATCGTTTATCGA
TCCGGTTCTTTTACAGGACGAGGAGACGGAGCGAGTATTCTTGATATCAGATGCAATGGCGGCCGGATATGGTTCTCCTC
AGGCAGTTACAGGAAGTGGCTATAAAGAAATTCAAGGGAAAAAATATTTGAAACTGCAAAAAGCGGGAGAAAAAGATTAC
AATTACACAGTTCGGGAAGACGGGGTAATCTACAATGATACAACAAATCAGGCAACCGAATACTCGTTGAACAGCAATTT
TGAAATTTTGAAAAACGATGTATTGCAGACTGTGAAACAGAAATCGTCCAGATTTGATCCTACGAATGGTTCCGGAATGC
TTGTGACAGATGAGACAGATAAAGATGTTCCAATGAATATCATGTATGCGGATGCGGTATTTAAAGCATTGCCGACGACA
TGGCTCTATATGAAATACAGCGATGATGATGGAAAAACATGGTCTGATCCAATACTTCTGAATGGAATGGTTAAGCCGGA
GGATTCCAGAGTACTTGTTACAGGACCAGGAAGAGGTATGCAGATTAAAAACGGAGAACATAAAGGTCGTCTGATTATAC
CTGTATATGATACCGCACAGTCTGGAATTATTTACAGCGATGATCATGGGGAAACATGGCAGTACGCAAAAGGGCCTGCT
ACAGGAAAAGCAGCAATGTCAGAATCCCAGATTGTGGAGATGCCGGATGGAACGCTTCGTGTTTATGCAAGATCAACAGG
GTCTAAGATTGCAGAGGCAGTAAGTTTAGACGGAGGAGAGACTTGGACGGAAGCGGTGCATGTATCTGGAATGACGCAGC
CTGGATGGGGTTCTCAGCTATCGGTGATTCGCTATGGCGGTCTGATAGAAGGAAAACCGGCGTTGATTTTATCTACACCT
GCAGGTGTGGGCAGTTATCGAAGAGATGGAAGAGTGAAGATCGGGCTGATTACGGACACCGGAAAAGAGGGAATTGAAAA
ATATACGGTTGATTGGAAATACGATTATTCCGTAGACAGTAAGAATGTAGGTTTTGCATATTCTTGCCTGACAGAACTTC
CGAATCATCAGATCGGTTTGATTTATGAAAAATATGATTCCTATAATCCGGCAGAATTACATTCGCAGGATATTATGAAG
TATGAAGAACTGTCATTATCAAATTTGATGGGGAAAGAAGTTGTTGAAATCATACCACAGGCAGAAGGAAAAGGAACAGT
TTCTCAAAGAAATACGGTGGAAAAAGGAAGTACGATTACAATTGAAGCATATCCGGAAGAGGGATACCAATTTGTTCACT
GGACAGATGAAAAAGGAAATCCGGTAAGTGAACAGAAAACGTATACATTTGAAGCCACAGAAAAAGCGGTACTTAAAGCG
GTGTTTGAAAAAATGGGAGAAGAAGCTGATAAGTCTCTTCTTAAGTTTGCAATGCAATATGCCGAAGAGCAGATGGCAGA
TGAGAGATATCCGGATGTAATTCCGGCAGTGCGTAAAGCATATGAGAAAGCATATAAAGATGCAAAAGAGGTTTATGAGA
ATCCGGCTGCAACAGAAGCAGAAGTGGAGAATGCATATTGGACACTTATAGAAGCCGGACAAAAATTAAACTGGTACAAA
GGGGATATCACAAATCTGCAGGTGGCATATGATTTGTATGCAGGCAGGGATCTGAGTATCTATACAGAGGCGACGAGAAA
AGCTTTGGAAGAAGCGTTAACAGAGGCAAAAGAAATCTTAGATCTCGGAGAAAATGCAGTAAAAGACTTGGTAGATGCAG
CATTGGAAAAACTGAATGCGGCAATTGGGAAACTTGAACTGATTTCGGCAAATAAGACAAAATTAGAAGAGCTTGTAAAA
GAAGCGAAGCAGTATGAAGCTAAAATTGATGAATATACACCGAAGACTGCGGAGACATTTATAGCAATGCTTGAGGAGGC
AAGAAACGTACTGGCAGCAGAACAAGTAAGTCAGGCAACGGTTGATTCCGCATATGTTGCATTGCGGCAGGCAATCTTTG
AGTTGAGGTTGATTCCAAACAAGGATAAGTTGGAAGAATTGATTAATAAAGTCGAAAAAATAGATTTGAGCAGCTATACA
GCAAAGAGTGTTGCAGTGCTTAATACAACCCTTCTTGAAGCAAAAGCAGTGATGGAAGATCAGGACGCAGACCAGAAAAA
AGTAGATGCCGTACTTGCAAAATTACAGAAAGCAGTAGATGGTTTGAAGAAAGCAGATGCAGCAAAACCGACTGATAAGG
ATCAGGGAACGGGCAATACAAACAAAGCCGATAAGAATCAAGGAACAAGCGATACAAAACCTGCGAAGACAGGAGACACA
GCATTACCGATTGGCTGGGCAGCTTTGGGAGTGACAGCAATGCTTGCAGCAGTATTTAGATTCCTTGCAAGAAGAAAAAA
TACGAAATAG
>igc_K01186_V1_UC41-0_GL0059886_2935657_unknown_Lipid_Metabolism
AAAACAGGAGCCAGAAACCAGTGGTTCGGCGACTTTAACGTAAATAACGTTAAGGTATATTCAAATGTTCTTTCAGCTTC
TCAGATGGCTTCTATCCAGAACGGAACAGGTTCTGTAGGCGTTTCCGAGGAAGATGTTTCCGACAGAACAGCTCTCTTCT
ATTCAGGCTATGGTAATTCTGCCAACTACCGTATCCCTGCAATGGTAACGGCTGCTGACGGCACATTGGTTGCATCTATC
GACCAGAGAAAGACAACAGCTGCTGACTACGGCGATATCGACCTTATGGTAAGACGCAGTGAGGATAAGGGCGAAACATG
GAGCGAGCCTATTATGCTTACAGATCTTCCATCCGGCGGTTCAAAACATTCATTTATTATTGACTCCGAGCTTTTGGTAG
CAGGCGACGGAACAATCTATTGCTTGGTTGATATGTACCCAGAGTCATTGGCTCTTATGGGTGCACTGGACGCAGGTTCA
GGTTATACAGATGTTGACGGAACAAAATACCTCACTCTCTACGATGCAGAAAAGAATATCTACACAATGAGAGAGGACAA
CATTGTTTACGATGCAGAGGGCAATGTTACAAATTATAAGGTTACAGATTTCTCAACAGGTAAGCTTGTAAAGACAGTTG
AGGGCGAAGAGGTTGACGCAGGCTCTATCTTCCTTTATACAGGAGCAAACGCAGGCGAGCTCAGCGTTTTGAAGACAAGC
TATCTGTGGCTCTTCAAGAGTACTGACAACGGTCTCACATGGAGCGAGCCCAAGGACGTTACAGGCATGGTAAAAGAAGA
CTGGATGGTATTCTGTGGAACAGGTCCAGGACGTGGCACAACTACAATTATGCCTGACGGTACAGAGAGACTTATATTCT
CA
>igc_K01186_V1_UC45-0_GL0012795_733680_Bacteroides_Lipid_Metabolism
ATGAGATATAAGACTATACTTTTACTGGTCTTGTCTGCTTGGGGCATCATGGCATGCCAAAATTATACGGATAAGATAGC
GGTGGAGATTCGGCAACCGGTATATCCGGTGTTGACATTGAAGGAGCATAATCCGGTATTGTGTCTGCGTCTGATTAGGA
ACAGCGGCGTGGCATATCAGTTGGAAAAGATAAATTTCACTTTGGATGGAACTGTCCGTTCCGGTGATGTCGTTTCCGCT
TCGCTGTTCTTGGATGAGAATTGTGGGCAGGTTTGTGCAAGTGCCAAACCGGTGAACAAACAATTGAGTTTTAAGGTAGG
CCGGCAGATAGAGGAAGATACACTGACATGCTGGGTGACACTCCGACTGAGGGATGATGCGGCGCAGGCTACAAGCAAGA
TTGAAATCTCATGCAGCAGTGTCCAGACAGACTTGGGGCTGGTGGGCATCCGCCAGTTGCCCGCAGTAAAGCCGCTCCGT
ATAGGAGTGGCCCTGCGGCAGCCGGGTCAGGACGGGGTACACACTTCCCGCATTCCCGGATTGGTGACTTCGACGAAAGG
TACCTTGCTAGCCTTGTATGATGCACGCAATGAAAGAGATGACGATTTGCAGGGTGACATTGATATTGCCATCAATCGCA
GTGAAGATGGAGGGCGGACTTGGCAACCCATGCAGACTGTTCTGGATATGAAAGAATGGGGCGGGCTACCTCAGAAATAT
AATGGAGTGAGTGATGGTTGCATCTTGTCGGATGATTTCACCGGAGACCTCTATGTCATAGGGTTATGGATGCACGGAGT
CTTGGACCCCAAGACGGGCAAATGGATAGAGAATCTTACCGATACCTCGACCGTATGGAACCACCAGTGGCGTGCGCACG
GTTCTCAGCCGGGATATGACGTTAAACAGAGTTCCCAATTCCTGATTAGTAAGAGTACTGACGACGGACTTACCTGGAGT
GAGCCGCGTAACATTACCCGCCAAGTAAAAAAGGAAAAATGGTGGCTGCTTGCTCCCGGACCGGGTCGTGGCATCACAAT
GGAAGACGGTACATTGGTATTTCCGGTAGAGGGGCGGAACGAAGACGGGCTTCAGTTCTCTACAATCATGTGGAGTAAAG
ACAAGGGCGAAAACTGGACCGTAGGCGAACCGGCCTACTACAATACCAACGAATGTCAGGTGGTAGAACTTTCAGACCAT
TCCTTGATGTTGAACATGCGTGAGCGCAGCAACCGGGGACGTCAGGAAGGTAATGGGCGGGCCATTGCCGTCACTGCCGA
TTTGGGAAAAACGTGGACGGAACATCCCACGTCGCGCAGAGCTCTCATTGAACCGGCTTGCCAGGCATCCTTGCTGCGCC
ATGATTATATTGAAGACGGAGAAGAACGTCATGTATTACTCTTTGCCAATCCTAATTCAAAAGAGCGCCGTAACAACATT
ACCATTAAGGTGAGTTTCGATGACGGGCAAACTTGGCCCGAGGAGTATTGGATGTTGTTGGATGAAGGTAGGGGGGCGGG
GTACTCTTGCATGACTTCCATTGACGAGCATACCATAGGTATCTTTTATGAGGGGAGCCAAGCCGACATTCAGTTCCAGG
CTATCCCGCTGAAAGAATTATTGAAGAACATTAGTGTCCCGTTAAAATGGGACGAGTTA
>igc_K01186_V1_UC50-1_GL0000642_3758180_unknown_Lipid_Metabolism
GAGAGGGTGATCATCACCTTTGTCGGCGGACAGGGGCTATGGGGCTCCACGGCGGATAAGCCGATGCCGCAGTACGTCAT
GGAGAGTACCGATGACGGCCGCACCTGGAGCGAGCCGAGGACGATGCAGCCCCAGCTCTACGGGACCCACTGTCCCGACC
CCGATCGGCAGAAGTACGCCGCCTCCTTCATCGCCGCCGGTCACGGTGCCACAGCCTGCTACGGACGGATCATGTACGTC
GCTGCCATGTGGGACCCCGAGCGACGCGCCTTTGACAACCGTCTCGTCTACAGCGACGACTTAGGCGAGACCTGGCAGGT
CTCGGAGCCTGCCTACGACCGTGGTGATGAGTCCAAGGTGATCACTATGCCCGACAGATCGCTCCTGATGAGCATCCGAA
ATCCCCGCCGCGGCGATCGGATATTCTCCGGCAGCAATGACGGCGGCATCACCTGGGAGCAGACGGACCGCTATGCCGGC
CTACACGATGTCGCCTGCAATGGTGCCCCCTTCCTCACCTCGCCCTCCGAAGGTATGCGCCTCATGCATACCCTCCCCTC
AGGCCCCGGTCGCCAAAATGGGCGACTCTACAGCTGGAGTGAGGAGAAGGGCTGGGACGATGGGGTCCTCCTCACGCCCG
GCTGGTGTGCCTACACCGAGGCGCTGATGATCGACGACCACACCATCGGCTACATAGCTGAGGAGGACGAGGAGATGTCG
CTCGTCTTCTACACCATC
>igc_K01186_V1_UC50-1_GL0004604_276575_unknown_Lipid_Metabolism
ATGCAACAAAAAAATAATAAAATTACCAGGAGAATTGTCATGATGCAAGAGCCTGTTCCGGTTTTTGAAATTGAAAACCT
GTGCGCAGTGAACTGCCAAGCACCTGATATCACCCCACAGATTCGCCCGTATTTGACATTGGAAGAGGGAACGATCCTCA
TCCGGTTCCGAAATTATGAGCTGCACTCCGGAGGAGCGGCATTGCTGACTTTTGTAAACGCTCAATATGTTGCCTCATAT
TTCAGCATCTATATTGTAATTGGGTCTATGGTTGGATTTGTCAAAAAGGTGGTGTCCAAAGATCAGGCCGATTTTCACAC
CATTATTGTTAATGCCAATGACCAGATACAGGTGAATATGGTAAATACCCTTGCAGTACGTGTGAAAGCACACGAGGGAT
ACCGTGTGTACCTCAATGGACGCTTGATTCGGGAACAAGCCGATCGCAATGCTTGTTTCCTCAGAGATATTTCTCAGCAG
GGGACAATCGATACGGTTCTGGTTGGTAAAATGGTGGATGCGCAAAAAATGAAACAGCGGGAAATGCTGTATCACGGAGA
CATTGATTTTATTCGACTGTACAAAGAACCTCTTGCGGACGACTACCTGTGCGAAATCACTGGGCAAACCGTACCGGATT
TCCGGGTGCGCGTGCCAGAGAACGGGAAGCTGTTCCCACCGCAGCAATTGTGTTATTCAGGATATCAAGGTGCGGGCAAC
TTCCGTATTCCCGTTCCATTGCGCACGATCCAAGGAACACTGCTTGTCTCGTTTGATAAGATGTTTCAGGGGCCGCAGGA
TCATCCCAACCGTATCCATCTGGTGATGCGCCGCAGCGAGGATGAGGGAAAAACGTGGCAGCACGCGCAGAATTTAATTC
AGTTCCCGGGAAATGCACAGGCCATTGACAGCTGCATGGTGCAGGACAGAGAAACGGGACGGATATTTTTGCTGACAAGC
ACATACCCCGAAAACGTTACGGTGTTTACAAGTGACAGCGGGATCGGTTACGTAACAGAGGATGGCTGCGCAAAGCGAAT
TCTTGTGGATGATGCCAACCGGCGTTATTTGGTGCAGCCGGATGGTCGTGTTACGCGGGATGGACAATGCACCGGCTTTA
CTGCATCCAAAGACGGAACCGAACTATATAAAAACGGAGAATGGATTGGGTATACATATACTGAAAAATGTCCGCTACGT
GTTCCGCTTACAAGTTTTTTAATCATGCTGTACAGTGACGATGATGGAAAAACATGGTCGGAACCAATTGATCTCAACCC
ATTGCTGAAAAAAGAATGGATGCACTTTTGGGGATGCGGCCCGGGAACGGGAATCCAGTTGAAGTACGGTCCGCACAAAG
GGCGTTTGCTGATGCAGACATATTGCTTCAATAAGTATTCCATTGAATCGCCAATGTTTATTTACAGCGACGACCACGGT
GCTACATGGCGTATGGGAGACACCATCAACGACGATCGCTTGTATGATGGGAAGGTATATCACGCAGAGACCGCAGATAA
TTGGGATTTGGATTCAAGCGAATCGCAAGGCGTGGAACTTCCAAACGGGACTGTGCTGCTGTATGCAAAAAATTATAGAA
ACCCAACGCGCTGTGTTGCCGTGGCCGCCAGCAAAGACGGTGGGGAAACATTTGAGCCTGTAGTGTGCCACGATTTGAAA
CTTCACTCAACTTACAGTATGAGTATCATCGAATGGCCCCTTAAGATTGATGGAAAGACAGCCTACGTGTACGCAAGCAG
CGATTCCCGCGCGGGCAATTATAACGGGGCCGTAAAGCTGGGCTTTTTCCAAGATGATGCAGAGGGAGGACATATTGAAT
GGCGTTACTCTCGCCTGTTTAAACCGGGCGTGTTCGGCTACTGCTTTTTGTGTCCGGTGACAGACGATATGCTGGGGGTC
GTATATGAATCCAGCGGCGCATTGCATCTTAGTTTCCAGAAGATGGATCTGAATTTTATTTGCTCGGAAGACGATACACC
GCTCAATCCAGTGCGGCTGCAGCGGACATATTTGCAGCCTTACGAGGCGGGAACACGCATTACGCTGAAGTTCGACCAAC
TGGTTATGCTGACGGGGGAACGGGTGGTATACGCCTATTGTGATGGCAAGTGGCGTTCCGCACATTATATTGGACGAAGT
GCCGATAGCCGTTGCTATGATTTCTTCCTGCCGGAAATCCAGCTAAGCAAGATACAGGACACAGCCCTTTCAGAAAAGGC
GGACGTGGTGACGGTAAATGGAATGCTTTACCATTATGACAAAGCGCAGTCAAGGTTCATTTGGCAGTATTATAATAAAC
CGTATGTTTCTTTAAAGGGTTCTGGCGCGGTATAA
>igc_K01186_V1_UC50-1_GL0004605_169695_unknown_Lipid_Metabolism
ATGAACGCTTCCTGCGTATTTGAAATTGAAAATCTGACGCAAGTGCACAAAAGAAACATTGATATCACCGCCAATCTTTC
CGGAATCACGGATCTTTGCAGTGGAACTGTAATCATCCGGTTTCGGCACAGCGAAGTTCCCAGTTTTGCACCGCTATTGA
ATATCGTTAACACCCAATATCCATCATCTTATTTTTTGCTGTACACGCAATACGCACATCGTGTTGGACTTATGCGGAAA
ACCGTAACGGAAAACGGTATGCATACGCATCTGCTCAACATTTACGACAACCACCAAGCGCAGATCAATTTGCTGAACAC
CCTTGCCTGCACCATTGAAGCGGGCGTTGGCTACCAACTGTATCTCAATGGAGTTTTATTAAGCGAATATCGAGATCCAG
ATGCTTGCTTTTTGCAGGATATCCTAAGCTTTGCGCCTCTGCGTGCAGCACTGATTGGAAAAGCAATGGAATCTCAAAAA
TTGGAATATGATCGTGCAGCGTTTCTTGGGGATATTGATTTTTTACATATTTATGATGGCGTTCTGCCCTCACAGCAAAT
CCTCGCCATTACCGGTCAAACCGTTCCCGACACTTCTATATTCATCTCTTCCAATACCTTCTGTTCACAGCCCTTACAGC
TTTTTTACCCCGGATATATGGGCGCCCCAAATTACCGCATGCCATCACTATTGCAAACCAAATCTGGTACACTGCTGGCT
GCCGTGGATCAGCGTATGCACGGCCCTTTGGAACATCCCAACAAAATTCATATCGTTTTGCGCCGCAGCACAGATTTTGG
GCGTGGCTTTGGCGACGGAATTTCCGTGGTAAAAATGCCGGAAAACTCTCAGAGCATTGATAGCTGTATGCTGCAGGATC
AAAATACCGGACGTATTTTTCTGCTGACCGATCAGTTTTCAGAGAATACCACACTTTTTTCTGTGCGGCCGGGAACCGGA
TATGAAATCATCGACGGCCATCCTTATCGGCAGCTGTTGGATGACAACGGCGTTAAATACCTTGAAAGTGCCAGCGGGAC
AATCACTTGCCAAGGAAAGTCCACTCCATATATGACCAAGCGCGGCTATGAATTGCTACACAATGAAGTCTCCGTCGGAT
ATATTTTTTCCGAGCGTTGCCCTTTGCGCGTTTACCCCACGAGTTATCTTGTTTTTGTATACAGCGATGACGACGGGCAA
ACATGGAGCGTGCCGCAGCCGCTGAATCCATTTGTTAAAGAAGACTGGATGACTTTCCTTGGGTGCAGTCCCGGAAGAGG
GATCCAACTGCAATATGGGCCGCATGCCGGACGGTTGATCTTTCCCGTATACTATATAAATCTTCACGGCGTACAATCGT
CTGCGTTGATATACAGTGACGATCATGGACACACCTGGGTTCGCGGTGAATCTTGCAACGACCAGCGTCTTTTCGAAGGA
GAACTGCATCATTCCCGAACGCTTGCAGACAAACATCTTGACACCAATGAATCGCAAGCTGTAGAACTTCCCGACGGAAC
GGTCCTGCTTTTCGCCAAAAGCCCATTCAACGGCACAGGTCGTGTGGCCGTAGCGGTCAGTGAAGACGGCGGACACAGTT
TCAATTCCATCCTGCGCTTCGATGCCGCTCTTCACTCCACAGACAGCCTCTCCGTCATTTCCTGTCCACGCAAAATCGAT
GGACATTATGCGCTTCTTTATGCCGGCGGAGACTCGATCAGCGGAAGCTGCAATGGTTCTGTTAAAATCGGATTGCTGCA
CGAAGAATCGGATTATGAGATTGAGTGGCGCTACTCCCGTTTGGTGAAGCCCGGAACATTCGGACACTGCAGCCTTTCCA
TGATTACCGATACAATTGTCGGCCTTTTTTATGAAAGCAGCGGCGGACTGGATGTTTCTTTTATTCGTATGGACATTCCT
TTTTTAATGGCAGAAGATCACCCCCTTCATCCTGTAACATTAGAACAATTTTCATGCCAAGCATGGAAAGGCGGCGTGCT
TTGTACACTCCGCCTCAATCAACCTGTAATGCTTTGCGGCGATCGATCTTTAAAAATTCAGCATTCGCACAGGACCGCAA
CCGCGCACTATCACTCCCGCAGCGATGATTGTCAAAGCTATAATTTTTTTGCACCAAATATTGCGCCGCAGGCGGTTACC
GATTTTTCTATTTCAACCAGCATGAAACTCTTCGCTACCAATGGGATGTGTTATATTTATTCACAAAAGGAAAAACAGTT
TGTTTGGCAATACTATGCCGACGAAGAAACCGTTTTCTTTTCCCTCTTTTCTTCTCACATCGATACGTTCGATGATGGCA
AGCGAATCGTTTCACACGGTGAAACTTGGCGCACCCCTTCATTGGATTCTGCCACTTTTTCCGCGCGCACCAACAGTACC
CCCTTTGGGTTACGATGCAATAGCGAACAGATGGTGCAAAGCATTTTGCATTATGTTCATATGAATTACGCTTTACCGCT
TACGCTCTCAGAGATTGCGCGAAGCATTAACGTAAACGCCGCTTATTTAGGCCGCATCTTTTTCAAACGTGTCAATCAAA
GTTTCAACAATTATTTGGCGTCTTATCGCATTACACGGGCGCGTGAATTGCTTAAAGACGACAGCTTAATGATTTATGAA
ATTGCTCAAATGGTAGGATATCACGATATAAATCATTTTTATAAACTTTTTAAAATTCACACCAATATGAGTCCCGCTGA
CTATCGAAAAAAAATATTGAATAAAAGCTAA
>igc_K01186_V1_UC50-1_GL0048365_2222633_unknown_Lipid_Metabolism
TCCGGGCTGTACCCGGTCTACCACCTCAACGGCACGCCCCGCGCCTACTCCTCCCTGGCAAACCGCCCGGTGGACGACGG
CAACCTCTCCCTGGGCGCGCTCTCGGAATACGGGGTCAGCCAGGACTATGAACTGTACAAAAACGGGCAGCCGCTGACCG
TGCGCCAGCGCTCCGCCGACCCGGCCCATCCCGCCGTTTCGGTGCCCATGAAGCTTTTTTATGAGGACTCCGAGCTCCAG
CTGTACAATACCAGCTACATCATGCAGTTTTACAGCGACGACGCGGGCCGCACCTGGCATACCGACAAAATCATCTCCGG
CATGGTCAAGCGCGAAAACTCGCAGCACTACATCCTGGGCCCGGGCCGCGGGCTGCAGCTCCAGCAGGGGCAGTACGCGG
GGCGGCTCATCGTGCCGGTGTACTACCAAAGTTCCCCCAAAGCCGAGGTGATCTACAGCGACGACAACGGCCGCACCTGG
GCCCACGGCGAGAGCGTATCCTCGATCTACGGCCTGAGCGAAGCGGCGCCGGTGGAAATGCCAGACGGCAGCCTCAAGCT
GTTTTTGCGCAACACCTCCATCCTGGGCGGCACGGTGGTCGAGGCCACCAGCACCGACGGCGGGCAGAGCTGGCGCGATG
TAAAATGCACCTTCAGCAACAACAGCGCGGGCATCAATTGCCAGCTTTCGGCGATCCGCCTCAGCGGAACGGTGCGCTCC
CAAAAAGACGGGCAGGAATACCCGGCCATGCTGCTCTCCAGCGCGAACCTGAAGGACCGCACCCACGGCCGCATCTTTGT
GGGCCTTCTCAAGGAAAACGGCGCCTACCCCGGCGGCGCGAAAAAGTACACGGTCGACTGGGAGTATCAGTACGACGTCA
CCCCCCAGGGGACCCTGTTTGCCTACAGCTGTCTTGCGGAACTCAGCGACGGCAGGGTCGCGCTGCTGTACGAATCGTCC
CCGAACAGCTCGTGGGACGACGGCCTGCGCATGACCTATTACCGCGAGTTCGACCGGCAGACCCTGCTGGGCTGA
>igc_K01186_V1_UC50-1_GL0105646_4588044_unknown_Lipid_Metabolism
GGCTCCCGGCACGGCTATATGAGCGGACAGACGAGACGGACCCTCGCCACCATCGTCCTCCCCAAGAGCGGTCGCATCGA
CATCACCTACCGCCTCGACCCCCGCACCACCCGCCTCATAGAGCGGTGCGAGGTGCTCGCCAGCGACAGCCTCGTGGTGC
GTGATCTCGACGACTACAAGGGTCGAGTCGCCTACGATGCCATCCCGCTGAGTGGGAAGGAGCGCGCTCGTCTCACCACC
GACAAGAGAGTTCTCTACCTCACCGCCGACGTGGCTGAGGACCCCCTATACTCCCCTGATAAGCTCCGCGGAGAGATCCT
CTCTGTCTCTATCAATGGTCGGAGCTACCCCATCAAGCAGGTGGGCGACAAGACCTCCCGTCAGCGCTGGCGCACTTACA
CGCCCCTCTTCGTCCCGGGGGACACCGGCTCGCGCAACTTCCGCATCCCGGCCCTCATCAAGACCTCTAAGGGGACGCTC
CTCGCCTTTGCGGACAGGAGGAAGTACAATCAGGTCGACATCCCTGAGGACATTGACCTGATCCTCCGCCGGAGCGAGGA
TAATGGCAAGTCGTGGTCCGACCCTGAGATCATCCTTAGGGGGCAAGGTAAGGGTGCCGGC
>igc_K01186_V1_UC50-1_GL0106968_946830_unknown_Lipid_Metabolism
TTGGTTAAAGAAAGGCTGTGGAATGCAATGACGCAACAGAATCGCTCCTTTGCGATACCCTTCCATTCTGGGGATGGGCT
CGGCTGCAATTACTACCGAATTCCCGCCCTGATCACCACGCAGCAGGGCGTGACCATTGCCGCAATGGACGCTCGCTTCG
GCGGCCTGCATGATTCGCCTAACAATTTGGATACAGCGCTCTCCCTGAGCAACGATTGCGGCAAAACATGGTCGAAGCCA
ACGCTTCCCTTCCACCTTGTAGACTATGCAGATAGCGATGCGCGTTTGCCGCTGCGCAACGGCGCGATGGCCACAAAGCC
GAGCGCATCAACTATAGATCCATGCCTGCTGGAGGATCGGGAAACGGGGCGGATTTTTTTGTTGGTGGATATGTTCCCCG
GCGGATTTGGTTCCCTACAGGCCAAAACGGGCTCAGGTTATGCGCAAATTGGCGGCGAGGCCTGCCTGCGGCTGCGTAAA
AAGGGCAGCTTATCCTTCCGCTATTATGTGCGCCCGGACGGAATGATTTGTTCGCAGGATGGGCAGCCAACCGCCTATTC
CCTGAATGCGGAATATGAGCTTTTGGAAAACGGAAAGCCGCTTTTTGTCCGCCAGCGGCGGGCTATCGTCGGGAAAACAC
TGGTGCGCACGAAAAAGACGGATATCAAAGTGCCGATGCATCTTTTTTACGCGGATTCCCTTTTTCAAGCAGAAAAAACA
TCTTATCTATTTTTGCGCTATAGCGATGATCAGGGCAAAACCTGGTCAAGCCCCATTTCCCTTAATGCAATGGTAAAATC
GCCGGATATGCGCGTGCTGGTAACAGGGCCAGGCTGTGGCGTCCAGCTGCGTGGCGGGGAACATGCCGGAAGGCTGCTGT
TCCCTGTTTATCATGTGACGGCTGGCTTTCGGGAGCAGTCCTGCATGGTGATTTACAGCGACGATCATGGCGGAACCTGG
CATTTGGGCGGTGGGCCGCGCTATGGGCGGGAGATCGGCATGATGAGCGAATCCCAGCTTGTGGAGCTGCCGGATGGCAG
CGTGCAGGTGTTTGCCCGCACCAAGGCGGGCAGAGTCGCCACGGCCCACAGCGCGGACGGCGGCATTACCTGGAGCGACG
GCGCGCTGGTGCCAGGGCTGCCTCTGGCAGGAGGATCAGGCTGCCAGCTCTCCGCCATCCGCTATGGGGGCTGCATCGAT
GGCAAGCCCGCGGTGCTCGTCTCCGCCCCGGCTGGGCCGGGCCGCAAGCACGGCATGGTCCATATTGGCCTGATCGATAG
GAAGGAGGGAGCGGCTGCTCCCTATACCTTTGCGTGGAACTATCATTTTGCCATTACGGGGCCGGAACAATCCTTCGCCT
ATTCCTGCCTGACGCAGCTGCCGGATGATCGGATCGGCATCCTGTATGAGGAGATCGATCAGGCGCAAAGCGTGGATACC
ACGCGGTTTGAGGCGATTTCCATGGAAACGCTTCTGGCTGAGAAGGATTCGCTTTAA
>igc_K01186_V1_UC54-0_GL0115242_2688152_unknown_Lipid_Metabolism
ATGAAAAAGCCTGGTAAAATTATTTTGGCCATAGTGCTGGCCCTGTGCCTCGTGTTTGGGGCGGTGCTGCTGATCGATTA
TGCAGTGGGGGAGCAAAAGCAGAAGGCGCTTCTCACGGAGGCGTCGCAGACCAAAGCGGAGGGGCCTTTTTTCTCTGGAG
ATGCGTCGGGCTCCCTGTATTTCCGCATTCCCGCCCTGCTGACGACAGGAAAGGGAACCGTAATTGCGGGCATCGATGCG
CGCTTCGGCGGCACGCAGGATGGGCCGAACAATTTGGACACAGCAGTTTCCCGCAGCCTGGACGGTGGGAAAACCTGGGG
CGAAACAGCGCTTGTCAATCATTTTCAGGATTATGCGGATTTTGACGTTGCTTTTATTCACAGCAGCAGGATTGATAACA
GCGCCCGCAGGAGCGCGTCCTTTATCGACCCCGCCCTGCTGGAGGATGCGGATACCGGCCGTATATTTATGCTGGTTGAC
ATGTTCCCCTCCGGGACGGGCGCGCTCAACAGCGAGAAGGGCAGCGGCTATCAGGAAATCGACGGCAAAAAATACCTCAA
GCTGCGCAAAAAGGGAAGCTCCAAATATGAATACACTGTGCGGGAGAATCACGTGATCTATGATGCACAGGGCAAGCCGA
CGGAATACTCACTCAATGAGCGCATGGAAATCTTGCACAACGGGGAAGCACTCACGGTGCGTCAGAAGGATATCTGGTAT
GTATTCAACCGGGTAATCCCGCATGTGACTTCACAAAGGGTGCCAATGAATATCATGTATGCGTCGGCGCTGTTTCAGCC
GGTCAAGACATCATACCTCGCCCTTGTTTACAGCGACGACCAGGGGGCGACATGGTCTTCTCCCAGATTGCTCAACGATC
AGGTGAAGGAGGAGGGCATGGCCTTCCTCGGCGTAGGCCCCGGGCGAGGC
>igc_K01186_V1_UC54-0_GL0225338_4227033_unknown_unknown
CGGGATAAGGGGCCGGGCGGCTTCAACTGCTCCCTCTCTTCGGACGAGGGCAAAACCTGGAGCGAATTTGAAACGTTTTA
CGATAAAAACAGCTCCCATCCCGTCGTTCCCATCGTTGCGATGAGCGCGCTGACGCGCTTGAAGGAGAACGGCCGGTTCG
TTGACAAATGGATGGGCATCTTCCACGATAAGCACTTTGTCAATTATAAGACGATCCTGACCTTTGACGAAAACGGCCGC
ATGTATTGGAGCGTACCCGCGCCCTATTTTGCAGCCCACCGCACGATTGAAAGGGGCTCCAAGATGTGCGAGGTGGAAAT
GCTGCGCTCCAAGGGCGGACAGGGCGACGAGCTCTGCCTGATCACCCGCAGCCAGACGAAGAAGGTGAATTCCCTCATCT
CCTTCTCTCAAGACGAGGGGAAAACCTGGTCTGCCCCGTGTGAACTGCCTGCAGCCCTCAACGGCGAGCGGCACAAGGCG
GAATGGACGAAGGATGGGCGGCTATTTATCACCTTCCGCTCCATTGAGCGCAGCCCGGAGAAGAACCGTCTCCATCGGGA
AAAGGGCCATGAAAAACGCGGCTGGTACAGTGAGGGCTGGATCGCCTGGGTCGGCTCCTATGATGATTTGAAACAGGGCC
GCGAGGGCCAATACCGCATGAAGATCGCA
>igc_K01186_V1_UC55-0_GL0227837_1191322_unknown_Enzyme_Families
GAAACAGTTGTAGAAAAACCAGATAAATATGAAATATACTGGTCTTGGGTTTTAGATGATAAAGAATATTCAAGAGAAAA
ATTATCATCGACAAAATATATTAAAGAATTGATGGATTGTGTTGTTGAAAAAATTATTAAATTAGGTGAAAAAGATTTAA
CATTTGTAGCTGATATTGAAGCAAGTAAAGAAGTAGCTTCACCTGATGCAAATGGAGGTTATGCTAAATATGCTATCGAT
GGTTCTTTGAATTCTTATTGGGATGGTGGCAGTGTCAAAGATAATCCAGAAATAATCTTAGATTTTCATGATTTATATGA
TCTAGAAAGCACACAAATTATTCCATATTATGCCGGAAATAATCGCTATTATCACTATGAAGTATATGCAAGTAAAGATA
AAGAAAATTGGATTAAAGTTGCTCAAAAAAATACCAATGAAATTCAAAATCAAAATGGAGAAACATTTGATCTAAATATT
TCTGCTCGTTATTTGAAAATTGTTGGAAAATATAATAGTATGATTGAAATAACAAAAGATAACGATTCATTCCATATCGT
TGAATGGAAAGTATATGGAAAACCTGTTAAAAAATTAGATTACACAGCATTGAATGAAGCAATTGCAAAAGCAGAAGCAT
TAAATGAAAATGCTTATACGTCACAAAGCTGGAAAATATTAATGGATGCATTAGCAACAGCAAAAGAAATATTAGCTAAT
GAAGAAGCAACACAAGCTGATGTAGATGCTACAAAAGATGCATTATTAATTGCAATTGATGCTTTATTACCAAATACTCA
TAAAGAAGCATTAAAGATTGCTATCGATTTAGCAAATAAAATTACTGATGATAATTTAGAAAATGTAATAAAAGCAGTAG
TTGATGAATTCATTGTAGGAAGAGATGAAGCTAATAAAGTATATAACGATGCAAGTGCAACTCAAGATGAAGTAAATAAA
GCATTTGATCGTTTAGCTAAAGCAATGCATATGTTAGACTTTGTAAAAGGTGATAAAACATCATTAAAAGTCTTCATTGA
TGATGTTGCAGAATTAAAGGATAACAAAGATCAATACACTAAAGCTACTTGGGATGTATTTATAGCAGCATTAGATGCAG
CTGTAGGTGTATATGATAATCCAAATGCAATGCAAGAAGAAGTAGACAATGCACACAAAGAATTAGTAACAGCATTCTTG
AACTTAAGATTAATTCCAAATAAAGATTTATTAAAGGATTTAGTAAAAGAAGCCGAAGGATTAAGCAGTGCAAATTATAC
AAAAGCATCATTTGATGCAGTAAAAGTTGCATTAGAAAATGCAAAAGCTATCTTAGATAATCCAGATGCAACTCAAGATG
AAGTAGATAAT
>igc_K01186_V1_UC55-4_GL0141171_15103_unknown_Lipid_Metabolism
ATGAAAAAATTAACAGCAAACTTTAAAACAAAGAAAATGCTTGCGTTCTTTATGGCGCTTGTTATGGCGTTAACGGCGTT
TCCGCTGTATGCGTTTGCAACGGTTGAGTCCGGTACCAACGCCGGCGCTTCGGGCACGGTTGAAGGCAACCCGTTCACTC
CGGGAGAACCCTCTCAGATGTTTCGTATTCCAAACCTCGTTACCTTGGATGACGGTACTTTGGTTGCCCAGGCAGACGCA
CGCTGGAACGGCGGTATGGACGGCGGCGGTAACGATAGCATGGTCGCCGTGTCAACAAACAATGGTGCAACTTGGGATTG
GCAGATGCTGACCTATTATCCGGATAATGGCGATGTGTTTGATCCGTCCTCAACCAGTATTTGTGACTCTGCCCTTGCAA
CAGACGGCAAAAATGTTTATTCTCTCTCAACATTTTTCCCGGCAGGCGTTGCGCTTAACAGCTCCAGCGCAAATAACCGC
CCTGTAAGTGATAAAGCGTTTGACAGTCAGGGCCGCCTGCTTTTGCAAAGGTCCGGCGAGAGCGGTTATAACTATTATTT
GGGTGCGTTTGAATCGGATGATGCGTCTGCCCGTGCGCAGATCTATCAAAGCAACGGCACTCCGGTTTCCGGCTATACGG
TAGACCATGATTTTTATCTTTACAATAACGGCAGCAAAACAAATGAAACGCTGTTCTACAGCGATTGCGAGTTCCAGACG
GTTAAAACGACGTTTCTGGTGTTCCGCACTTCGGCGGACGGCGGCAGAACCTGGTCTCCGATGAAACTGCTTAACGTTAA
AAATTCCGGCGAGCAGTTTTACGGCGTTGGTCCCGGCCGCGGCGCAGCGCTTCCGGACGGCACAATCATTTTCGGTTGTT
ATTCCTGGAATGGTTCGGAAAGTTCTCAGGCGTCTTCCTTTATTTATTCTAAAGACGGCGGTCAAACCTGGCAGAGAATG
GAAAATGTGCCGCAGCTTATGATCTGGCTTCCTTATGGCAGATGGACCAGTGAATGCCAACCGGTTATTTTGGATGACGG
CACGGTTCGTCTCTTTATGCGTAATGCAAGGCCTCGTATAAATTACATAGATGCCGTTTGGAACGGTGAACGGTATGTTT
GGAACGGTGATCCGGTTTCCCTTGATTTGGATGTGTATGGAAATGATTTCACCATCACGGAAAATAATCAGTATTCCGTA
ATACCGTATTCCAAGCAGGTTCTGTATAACGGTAACTATTATAAAGTTTTGATCGTTTCCCACGCAAACGGCGGCGGCAC
CAGCAGATCAAACGGCACGCTGACTTTCCTGCTTATGGATTCCAACAATCAGTTTGTTGCCGCAACGCAGACCCAGATGT
GGACGGGCTTTTTCGGCTATTCCTGTTTAACGGAAATGGCCGGCGGGCAGGTTGCGATCCTGTTTGAAAATGTGGAAGAT
CCTGCTGTGATTACGTTCAGCATTATTGATGATTTGGAAGCAACTTCCGGCTTTACCATCCCGGATCTTGCCCGCACATA
TAATGTTGCCATGATCAAAAATGATCAGCAGACTTTCTCTGTTTCCACAAATGAGTCCACCAATACAAATCCTGCGGTTG
CATCGCCGCAGTTTGAAGTCAACTATAGTTCAACGGCGAATACGGGCACGGATTCTTCTTTCAGCGGCCAGCCCGTTATG
CTTACGGATGCGCTGTATACCTTTACGCAGACTTCAAACAATATGTGGTATATTGCTTCTCAGGGCGTGTACCTCACGAT
CGGGGAAGATAATCAGCCCTCCACGAAGGACAGAGCCCCTGTTAAAGTTCTGAATCCGGAAAACGGTTTCTTCCAGTTTG
TGGATGAGTTAAACGAAGCGCTCTATATGTACCGCTCCGGTGGTAATATCGGCATGTTTGACCAAACCACAGCCTATGAC
GCTGAGCTTGGTGAAAACAGCGGCGGCGCGCCGGATGCAGACCGCGAAGGCACATTGTTCCGCCTGTTCCGCCCAACTAA
TCCGGGTGAGGAAAGCGGCGATTATGATCCTGTTCCCGGCTATAAGGAAGTGGACCGTGTTGTAGACGGCGGCAAATACC
TGATCGGTTGCGATATCGGCGGTTCTTTCTACTTCTTGTATCCTTCCTACCAGCCGGATAACGTTTATACCCACACCGTT
AAAGGCAACGCGGATTATGTGGAAGACGGTTTTGATATGATTGTTACTGCGCATCAGGCGGGCACAACCACCATCGCAGT
TGGGCTGGATACCTATAATATTGAAGTTTCCGATTTCTCCAGAGAGATCTCCGGCGTTGTTTCCTATGATCCCGTAATTT
ATACCCACGCCGGTACAGTGGCCAATCAGGAATCGGATATTGTATCGTTTGGCAGCAATATTTCTGATGGATCTTCAGAA
GGCGAAAAAATAACCAATTACACAGTGAAAGATGGATTTACCATCATTTCTATAGACGCTGTGGATTCAGCGAATAATCA
GCCGCTTGAAAATACGGATATTACGCCGCAGCCAAATGCAGAGGATGCGTCTGCGGGTCACCTTTCCGGTATACTGCCGC
TTGCAAATGACGATACTTACAATAGTTTTGAGTCCGGCACCTATGCAACGCTGAAAACAACCGTGCGCGAGGAAAGCACC
GGCTTGATCTGGACGCAGACGGATAGATTGTATGTGGCGTCCAACCCGGTTCCTGGCCATGTGATCACCGGCAACAGAAC
TACAGAAAATGAAGGCTTTTGGGCTTATTATAATCTTCCGCTTGCCACGTATCTTCTGGCGGAAGGCTCCTATGGTAATA
CCAATCTGAGCTATGATTATTTCGGCGGCAGATATTATGTTGGCAATGCCACCAGCCTGTTCCCGTCAGACCGTATTATG
TCGTTCAACGGAAATGAAAGCGGCAACGCCGCCCATGTTTCCGTATTTCACGACCAAGACAATAACAACTTATTTAAAGC
GGCGGGCGTTTATTCCCATTATTGGGATAACAATAATAACGGCAGCAAGGAATGGTTCAATTTAGAGGATCAATATATAG
ATAATACGACGATTGCGTATTACTATTATGATAAGAGTTCGCCGAAAAATGAAGGCGTTACGGCTGATCCGTCTGATCCG
AATCAGTTTTCCGTTCAGATTTCCCGTATGCCTGTGGATACGGAATATGAAGCGGATGGCAACTGGGATAGAAGTATTGT
GATCGGCGCGCCCTCTGGCAGCGGCGTAAGAAGCCGTATTGAAAAGCTCTCCGGCGAGGGAGAGATTGCGTATCAGGAAT
ACCAGTATGGTCCGCAGGGCAAATATTATCTTCCGAATCCTGGCGATACGGAAGGGCTGCTTGCTCTGAAACGGCCGGCA
ACGATCCAGTGCACCACCACGGTTCAGCCAAACCAGACCACCAGCATGCGCGGCATCGTGCGCTATCAGGAAGGCGGCGA
AGGCAAAGTTAGTGCATGGAACGATATGCGCCTTACGTTTGAGATCAGAATGTGTGATAAAACAAACGAAAGAACGCCAT
ATGATCAATCCGTTGCCAGTGTGGAAAAATCCACATGGTACACCACTTCTTCCTGGAACAACTATATGAACGCGCTCCTG
ATCCGTCAGGAATATCTGAACAATTATACATTGCTTACCACTTCTGCGGAAAGAGATTATACTGCGCAAGAAGGCGATAC
CTACGCGGATTACTTTACGCATGAAGGCGAGGATACGATCGATGTTGCTTACCGCTATCTGGAGCCGCGCGCAGATTTTG
ATCAGCTTCAGCAGGCGATTGAGGACAGCACCCCGGCATATGATAACGGCATCGTGTTGGAAAATGGCAACAATTATACG
CCGGATAGTTATGAGGCTTTGATCAATGCGTATGAAAATGCGCAGAAGATCTTCACTGAACCTGATTATGACACGGAAGA
TGAGCGCAACGATACGCCCGGTTATGTTATGACCCCGGATCTGGGCGATCCGTCCGCTATTATGGGTCCCGGCGTTGTAG
ATATCATTCAGAGTGCAGACCATACGGATGAAGAAAAAGACGCGTATCGTCTGGATGTTCAGGAAAGAATCGATAATCTT
ACGGACGCATTGCGCGGCGCGCTCAATGGCTTGGCTCCGGCTGCCGACGATGATGTTTATGTAGCGGCTAAGGATGAGTC
TGAAAAGATCGATATGACCGCTTATGAAGATAACGGCGCTGAGATTGGTCATACCATTGATACCGGTGATCAAGCGATTT
ATAGAGAATATGACGGCGTGAATTATGTAAACCTGCCTTCTACATCAGAAGGTCAGGCTGAACTTGACAGCCACACAACC
GCGCTTCTTACCAATATGAATATCGGTTCCGGCGCTTCTTCACCGCAGGTTAAACAGTTCGATGTTACTTATAATTTGGC
AGTTGATGGCGTAGAGCAGCCTGTTACTGAACCAGTAGAAGACCCTGAAAGCACACCCAATCAAGGTGTTGGCACGCGCA
GGTATCATTATGGCGAGACTGCTCATATTGATCTTACGCAGTATGCTTCCGATCAGTATACCGTTAAGATGACGGTTACC
TCGGAAACCGGCGGAAAAGACGCCACAACGTATAACGCGGCTGATTTTGATTATGTGATCCCGATCCTGATTCAGGAAGA
TACAGAGATCAAGGTTGAGGTCTACACAAATGCAGTTCTGACCGTAAAAGATTATTACGGCACGGTGATCGGCACAGCCT
ATATTGATCCTGTAGACGGCACCCAGGTGGATGTCTATGGCGATGCGATCCGTATCGGTGATGTAACGGTAGCCACTGTG
AAAGAAAACCCGAAATATACGTTCACAGGCTGGTCCGTGGAAGACGGCTCCTATCAGCTTACAGAAGCAACGGAGATCAG
CCAGTATGGCAGTCTGAATGCAGGCGAAACCCACACCTTTACGGTTCTGAGTGATGCAGGCACTGTAAATAACAGAAACA
GCTTTGCAACGCCGTACTTCAATGAAAAACTGAATTTCGAGGCGCCGGAAGGCAGCGTTTGGACGCGTGTAGTCGGCGGT
CAGATCTATCTTGCGTCTTATGATGCAAACTTTGTAAACTTCTCATCCAATGAATCTGTGGATTACCGTGCGTACTCACA
AAGTGAACTGAGTTCGCTGCCGGCTGAGATTGCACAGCAGATTTCAGAAGATATTCCTGCTGTTTACGGCACCGGATATT
TCATTAAGGACGAATCTGACGTGGAAAATAATGGTAGGTTTACCTTATCCTGCGATTATTCCGCACCGGAGGGTGTAACC
GTTCTTGAAGCTGGTATTATTTGTTCCAGAACGGATGATGTTTCAACAGATGAAACGCTCCGCAAGGGGCAGGAAGGCGC
ATACACCGTTCCTGCAAACAGAATTGCGCATTGGAACAATAACAGCACTTCTTCCGGCACATACACAATGACGCTGAATA
ACAGCGCAAGCGGCACCTATTATATGCGCGCTTATGTAAGTTACGCGAAAGATTATATTTCTGACGGCGAGCCCGGCAGC
ATCAGCGTGCCTTACGTAGAGTATTGTGAAAGAATCTTCAAGTGTGAAAACGGCGTTGTTACGGCTGTAAACTAA
>igc_K01186_V1_UC56-0_GL0017146_2000777_unknown_Lipid_Metabolism
ATGAGATCAGCAAACTTAGGAAAGATTTCCGCGGATATCCGCCCGGATCTTTCCAAAAATAATCCGCGAAACAGCGAGGG
AGCCTTTTTTACTCTGAAAAACAGTGATATCCTGTTTGCGTACAGTAAATTCAAAGGAAAAAGCAATGCGGATTACGCCA
GCGCAGATATCTGTCTTCTCCGTTCCACTGATGACGGCCGTACTTTCGGTGAAGAGAAGACGATTATGACCTGCGAGAGC
GAAAAGGCCGTCAACATCATGTCACTTTCCTTCCTGGAGATGGCAAACGGAGATATCGGTCTTTTTTATCTGGTACGCCA
GACTTATACCCATATGCGGATGTACCTCAGAAGATCCGCCGATGGCGGAAATACCTGGAGCGACCGGGTGCTCTGCATGC
CTGAGGATGGCTACTATGTGGTGAACAATGACCGGGTTCGCCACTTAGCTTCCGGCAGAATCCTGATTCCGGCGGCGCGC
CATGCCGTAGCCGAAGGCTATGTAGATGCCCGCTCCGAGTCCCTGTTTTTCTATTCCGACGATGACGGGGCAAGCTGGAA
AATGGCAGCAGGCAAATGCAACCTTCCGGGAATCCCCTGCTGTGATTCCGGCCTTCAGGAGCCTGGTATTCTGGAGATCG
CGCCCAACATTCTCTGGGGCTGGGCCAGAACCGACCTTGGCCGCCAGTATGAGATGTTTTCCCACGACGGAGGCGACACC
TGGACAGCCAGCCAGCCGTCCCGTTTCACCTCTCCCTTAAGCCCCCTCTGCATGAAACGGGGCTGGGACGAAAACATCTA
CGCAATTTGGAATCCGATTCCTGTTTATAATGGAAGAGAAGTGGACAAAGAATTTTTCACAGGCGGAAGAACACCGCTTG
TCATTGCAGTGAGCAAAGACAACGGCCAGACCTTTACTGACCCCGTGGCCTTTGAAGAAGAGCCGGACCGCGGTTACTGT
TACTGCGCCCTGCACTTTACCAAAGAAGCCCTGCTTCTGGCCTACTGCGCCGGAGGCAAAGAAGACGGCAACTGCCTCGG
CCGGACCGTCATTCGCCGAATCGAAAAAAAGGAACTGGAAGAATTGTTTGCGTGA
>igc_K01186_V1_UC58-4_GL0025199_2222745_unknown_Metabolism
GTGAGAGTTCGTATTCTGAAAAAAGAGCTGATCATGCCCCTTGATCAGCCGTACTTCAGGGCCTGCCATTGCTCAACGCT
TGCCGTTGCCCCCAATGGCGATTATCTTGTTACCTATTTTGCCGGAGAAAGGGAGGGCACACCGGATAACGCGATATGGC
TTTCCCGCTGCGCGGGTGGAAAGGAGTGGCTGCCGCCTGTCAAGATCCTTCATGACGGCACGCCGCACTGGAATCCGGTC
ATCTTCCGCAGCGGCGACAGGCTGATCCTGTTCTATAAGCTCGGCCGCACGGTGCATGAATGGGTCTCCTACTATACGTA
TTCCGACGACAACGGCTATACCTGGGCGCCCAGGCAGGTGCTCTGCCCGGACGCGCCCGATTCCAGAGGCCCCACGCGCA
ACAAGGTCATCGTCGCCTCAGACGGCAGCTGGCTTGCGCCAGGCTCGGTGGAGAATGACAGGTTCTTCGATGCGTTTATC
GACCGCAGCGAGGATATGGGCAGGACATGGACCAAGTGCCCGATCGATATCGCACACAACGACGGAAGCAGGATCAGTCT
CAGCCACGTTTGGGAGGGCCTGCTGAGCAAGGAACTCTGGGAAAACGATCTTGAAAAGATTCGCAAATGGGACGGCATTA
TTCAGCCGACGCTCTGGCGCTCCGAGGGCAGCAACGTACACGCTTTTATGCGCAGCACCCGCGGCCACATATACCGCAGC
GACAGCGGAGACGACGGCAGAACCTGGTGTCAGGCATACGAAACCTATCTTCCCAACAACAACGCGGGCATCGACATTGC
CCGCATGGAGGACGGAACGCTGGCGCTGGTCCACAATCCCATCCCCTGGAACTGGGGAACCAGAACGCCGATCTCCATTG
CGCTCTCCACGGACAACGGCGAGACCTTCACTGAGCCTTTCCCGCTGGAAACGCTGGACGGCGAGCTGTCCTATCCCTCA
ATCAACGCAGACGGAGATCTGCTCCGCATCACCTTTACCGTCCGTAGGCAGAGCTTTATGTATTGTGAGTGCACG
>igc_K01186_V1_UC58-4_GL0165744_816670_unknown_unknown
AGCTGGCAGGAGGAGCTTGCGGATCCGGCCACTCCGGGAGCGTCGGTAAAGAGTCCGTGGTCGGGTGATTATATTACCTT
GCGGAATCAATTCTGCTATCCGGAGAATCCGGCGAGAATAGATGAGATTTCAGCGTCTCCTGCGATGTCGCGCAAACGGG
AAAAGGGTGTATGGCTGTTCCGTTCGGAATCCGGGCCGGACGGTCCGTTTTCGATGGAGCGGCTGTTTGAGGAGCCGTTT
CACATTCAGCGTCAACCGCTGGCATTGAAGCGATGGCAAAGATGGCTGGTAGCGGCGGAAGAGCGGATTGAGAATAAAGT
TTATCCGGTGGTGCTGCTTTCGGATGATGACGGCCGCACCTGGCGTAGAAAAGTTCTGCCGGCGCCGCCTTGTCACACGC
TGGCTTATCCGCACAAGGGGTTGAGGTGGCGTTACTGCGGCTGTGAGCCGGTGGTGGCGGAATATGCGGACGGGCATCTT
GAGATGCTTCTGCGCACGTCAACCGACTTCCATTATCACTGTTACTCTTATGATGGTGGCGAGAGCTGGGGAGAGATGAC
GCCGTCGCCGTTCTACAGTGTTGCCACGATGCCGAATCTGCTGTCGCTGTCGGATGGGCGGATGCTGGCGGTATGGAACA
ACACCACGCCATTACCGGAGCTGGATCACGAATTACAGCCGGAACTTCCGGCTTACGAACGTGACGGCAGCTGGGAAGAT
GTATTCACCAACCGCGACGCCCTGCATGCGGCGATCTCCGAAGATCAGGGCAAAAGCTGGATTGGATTCCGGGAGCTGGT
TTTGAATGAACGGCGCAACGATGCGGATTTCCGCACCTCCGGCGGCAATTATGCCAGTCTGGACAAGAGTGTGCACCAGA
ATCAGGTATTTGAACTGCCGGAAAACAAGATTCTGGTCGGTTACGGCCAACACCCGTTCTGTGAAGGTATTCTGCTGTTT
GACCTTGGTTTTCTGTATGAGAAGAGCCGGAGCGATGATTTCCGCCACGGTCTGGTAAACTGGTCGGTACACCAGTACCG
CAAGAGTCTCTCCGGCGGCTACCGTTATGCGGGGCACTGTTCCTGGAACCGCTGTCCTGGAGCCTCTCTGGTACCGGCGC
CCGACGGCTCATTGCGTGAGATGCTGCAAATTGCGCGTCATCCGGATGCGCGTTTGATGTATGAAAAAGAGGGAGCGGTG
TGGAACTTCCCGGCCTCTGCGAGCGGACGTATCACTCTGAAACTGCTCTTACAGCCCGGCAGTGCCGGGATACGGATTTC
GCTTCTGGACCGTTGGATGAATCCGGTGGATGAGTATGTTAAAGAGGCGGCTGCGTTCTCGCTTACGCTGGATGCGGTGG
GAAGGCTGGATGCAACTCAAATGGTGAACCCCGGAGTTGAATCAACGCTTGTACTGGAGTATGACCAGACTGCGGGAAAA
ATCCGTTACACCTGCGGGGAAAATTCCGGAGAATCGCCGCTGCTGAACAAACTCTCAGGCATGATAAGTTACATTCATCT
CCAATCGCTGGCAGAGAGCGCCGATCCTTACGGAGTCTTGCTGGCGGGAATAGAGATGAATGGTTAA
>igc_K01186_V1_UC59-0_GL0085083_1906260_unknown_Lipid_Metabolism
ATGAAATATTCTGTAGAGATGGAAAAGAGTGGTTATTTTTGTGGAATAGGTATATTTTTGCTATTATTGTTCTCCCAATG
TTCTTCAGATGTGGTGGAAGAAGAGATTATTCCTTATATATTTAAATCTAATGCATTGTTTGTTGAATCTTCTTTGGATA
TACCGCGAAGGAGTGAGGGGGATATTTTGTTATTGACAGATGGGAGACTTCTTTTGATCTATACTAAATTTGTGGGAGGA
TATGAAGACCATGATCATGCTGTGTTAGTGAAGCGAATTTCAAAAGATAAGGGACAAACGTGGTCTGAAGAAATGGAGTT
TATTGATCAAAGAGGTCATTTAAACGTGATGTCAGCTTCTTTATTGCAATTGAAGGATGGTGGTTTGGCTTTGTTCTATT
TAGTCAAAAATAGTAATAAGGACTGTTATCCAGTTGTCCGGTTTTCTGCTGATAATGGAGAGAATTGGTCGGAACCTACG
GCTTGTATTTCGCCAGAAAGTGGCTATTATATTATGAATAACTCTCGTGCTATCCAGTTGTCTACGGGACGGATAGTTAT
ACCTATTTCCCAACATATCGTTGATAAAGCTGGAGTGTTTTCAGAAAGCGGCATAATCTTTTGTTGTTATTCTGATGATG
GTGGGAAAAATTGGTGTAAGGGTAAATCATTTACATCACCGGATCGGTCATTAGTGTTGCAAGAACCGGGAATTGTCGAG
TTGTCCGATGGTAAGATTCTCATGTATATAAGAACAAACAGCGGATATCAATATTATTCTTATTCGGATAATAGAGGGTA
TTCTTGGGGTAAACTCTCTCGAAGTCCTTTAGAATCACCGTTGGCTCCAGCTTTGATAGAAAGGAATCCTTATACGAAAG
CTTTGGTTGCCGTATGGAATAAAAGTAAAAGCGAACGAATGCCTCTTTGTATTGCCTCCTCTTTTAATGAAGGTACGATG
TGGAGTAATAAAGCTTTATTAGAGAATCAAAATGGTTATTTGGCCTGTTATCCGGCAATGGAATTTTTGTCGGATAATGA
GATGCTTGTTTTGTATAGCATATCGAAACAAGAACAATGGGGATTGGGTAGTTTGAAATTAGTGTATGTTCGGTCTTATT
GA
>igc_K01186_V1_UC59-0_GL0177515_165264_unknown_unknown
ATGAAAAAGTCGATATTCGGGTTCATTTTGGCAATCTTGCTGATCTGTCCGTTTATGTCACAGGTACTGCGGGCGGAAGC
GAGAGACACAGACAGTAAAGTAACAGATGCAGATAAGATATTTTATTATTCTTTTGATAACATAAGCGGCGGTCTGATCG
CAGATGAATGGGGCAGCAGAAATGCAGTGCTTTCCGGTGGAAAGATCAGTAGCGGAAAATTCGGCAGTGCACTTGAGATT
GAGAAAAATATAACAGGAGCTTCTGTTTCGAACGCACTTGTTACAGAAGATGCATGGACAGTCAGTTACTGGATATACAG
CAAAGCTCTTTCAGAGAGAAGCTCTGTTCTGATGAGCAGTGATGGAAAATATTCGTTTGATGCTGCTATCAGTTCCTCCA
ATCTGAAAACCGGTGTACATGTAGGGACGGGAAGCGGTGATGTTCTGACTTTCCAGTATACACTTCCGGCAGAAACATGG
GTACATATGACATGGACACAGGATAAGACAAACGGTCTGTCTCTTTATGTCAACGGAACAGTGGTTCAGACAAATGCCTG
GACAAAAACAAATGCTTTTCCTTGCCCGGCTGATCTTTTCGGCGGCAGTGGATTTGAAGGTAAGATTGACGAACTGAAAA
TTTATAACCGCGTACTCACGGAAAATGAAATTATGGCTGGTATGATGGGAAAAGGCCTGAATATTCAGGAAATGAAAAAA
GAATTAAAAGTTGGTGAGAGCTGGCAGGTCGTGACAAATCTGATCAGTGATCAGGAAGATAAAACAATCACTTATACCTC
TTCAGATCCGGAGATTGCAACCGTAAGCGAAGATGGAATGGTACAGGCAAAGAAACGCGGTACGACACAGATCCTTGTGA
AAAATGCAGCGTCCGGGTATGAAGAAACGGTAGAGATCCGTGTTATCAAAGAGATTACGATCCACAACACAGTTCCGGTT
TATAAGCTGAATGAATCCAAACTGTCTGATATTGATAAAGACGAAAGCAATGAAAAAGGAAGACGTTACCTTGGACAGCC
AGATATGGTTATGCTGGATGACAATCGTACCCTGATCACTGTCTATCCGGTCGGACACGGACATGGTAAATTGGTTATGA
AGGTAAGTGAGGATGCCGGAGAGACTTGGACGGAAAAGACGGATATTCCGTCTTCCTGGGCAAAATCACTGGAAACACCG
ACGATTTACAAACTGCATCTGGAGAATGGAACGACGAGGCTGATGCTGATCACCGGTCTGCCAAACTGGGGATCCGGGGA
GGCAGATGCGAATGGTCACATCGGCGGATGGAATACTTCTTATTCAGATGACGGCGGCAAGACATGGACCGAATACAAAA
ACTGGCATGAAAAGAAAAAAGACGGAACCACAAACTACACTATCGTTGCGATGGCAAGTCTTGTGCAGTTAAAAGATGAA
AACGGAAAAGATATCCAGAAATGGATGGGCGTTTATCATGATGCAAATTATGTCAATTATAAAACATATCTGACTTTTGA
CGAAAACGGAAAGGAACAGTGGTCAGAGCCGGAACCTTATCTGAGTGCATATCGCACAACAGAGAGCAAATATCAGATGT
GTGAGATCGGAATGTTCCGCTCGCCGGACGGCAAACGTATTGTCGGTCTGGCAAGAAGTCAGTCCCATAACAATCCGTCC
ACATTGATTTACTCAGATGACGAAGGAAAAAACTGGTCTGAACCGATGGATCTTCCGGGATCTCTTGCCGGAGAACGCCA
TAAAGCAATGTACGATCCGATCAGCGGCAAGCTGGTGATCACCTTCCGTGAAATACAGTTTGATCTCAATAACAACAATC
AGTTCGACGGTGCAAACGACTGGATGGCAGGTGACTGGGTTGCATGGGTAGGAACTTATGAAGATCTGATGGAACAAAAT
GACGGACAGTGTCATATCCTGCTCTGTGAGGACTGGGCCAACAACCGTTACTCCGGAGATACCGGATACACCGGATTTGT
TGTCTTATCGGACGGAACCTTTGTCATGGATTCTTACGGACACTGGGATAAAGAATTTTCACAGAGCTGGCAGGGAAGTG
ACGGCAGCGGCTATAATGTCAAGACAGACCTGTGCTACATCAAACAGGCAAAATTTAAACTGGCAGATGTGATCGGTGAG
TCTGCGATTGCAGTTAAGGATGTCACGCTGGATCTATCCGAAGTAAAACTGACAGAAAGGGGACAGACCGTACAGCTTAC
AGCAACGGTAGCACCGAAGAATGCAACGAATAAGCAGGTAAACTTTTCGAGTGACAGGGAAGAGGTGGCAACCGTGGATG
AAGAAGGGAAAGTTACCGCAAAAGCAGACGGAACAGCTGTTGTAACGGTTACAACGGTAGATGGAAATAAGACGGCAATC
TGCAGCGTTACGGTAGAAATTCCAAAAGATCCAACGCCAGATCCAGATTCAAAACCAGATCCAACACCGGCACCGAAACC
GTCTGTTCCGGATAACCAGGAATCGACAACGGATTCCACAATGACGGTTGGCAGTGAACAAAAGTCAGGAAAAGGCATTT
ACCGCATCACCGGAACCAGGAAAACAGTCACATTTGTAAAACCGCTGAATGATAAAAATACATCTTTTAACGTGCCTGCA
AGTGTAAAACTGGCGGATGGACGTTATAAAGTAACCGCAATTGACAAGAATGCATTTAAAAACAACAGAAAGCTGAAGAA
AGTTACGATCGGAAATAAAGTAACCAAGATTGGTGCCGGTGCATTTAGCGGGGCG
>igc_K01186_V1_UC60-0_GL0009201_6036144_unknown_Metabolism
ATGAGAGAATATATAAGGCTTCAGGATATAGAAGAAAATGGAAAAGTGTATTATAATAGCAGGCTTGATATGGTTGAGGC
ATTGATACCAAATCCGTATAATAGCTGTCATGCGGCGGATCTGCTGGAGTTGCCGAATGGAGATTTGCTTTGTTGCTGGT
TTGCGGGTTCTGACGAAGGAAACGCGGATATCAGCATCGCAGTTTCAAGGTTAAAGGCAGGCGAGAGTACCTGGACACAG
CCGGTAATTGTATCAGACGATCCGGAGCGTTCGGAACAGAACCCATCTTTATTCCTTACACCATCAGGTGAAGTATGGAT
CATGTATACAGCGCAGGTGTCAAGAAATGCAAGACCAGATTCTAAGTTTAATTTGCAGTATACGGCTGAGATTCGAAGAA
AAATTTCTACAGATAATGGTGAAACATGGGGAAAGACAGAAACGATGTTTGCAGAACCAGGA
>igc_K01186_V1_UC60-0_GL0055518_23061_unknown_Lipid_Metabolism
ATGAAGAAGAGAACGACACAGACGTATTCGATCTTGCTGGCGTCCATGCTGGGCGTCAGTTCCGTGGTGCCTGCTTCGAT
GATGCCGGTGATAGCGCAGACCGTCCGGGCATCGGCCACCAGGACGTATGCCGAAGGCGAGATGGTGAGCGTGAATGGCG
GAGAAGGCGCCATCGATGCCAGCAGCGATGTATCCGCCTTCGTCGGGCTGGAGGACTTTACCTTCAACGCGACCTTTACC
GTGACGGGCAGCAGCGTCAATTCCCTGTTTTTCCTGGGAGACAGCACCCGGCAGAACAACTACATCACCGTTTATGTGAA
CGGACATACCATCGGCGTGGAATCCCGCGACGCTTCGGGCGCGCAGCAGATCAGCGGAGCGACCGTAACGCTCAATGATG
TGGATTTTTCCCAGCAGCATAAGCTGACCTTTACCATGGACGGCGGCAATCTTTACCGCATCTATCTGGATGGCGAAATG
GTCAAGGAAGGCAGCGTGAGCGTCAACTTCAGTGCCGGCTTGTTCGACAGCGCGGACTACATGGGATTCGGCAATGGCAA
ACGAGCCAACGGCGGCAATCCGTATCCGCTGAGCGGTTCGATCGGCGATATCGAGCTGTATGACAGCGCCTTGAGCGAAG
AAGATATCCTGAGCTATCACCGCGGCGAGCTGGGCAATGCCGTGTACACTTATGAAAACGCCTATGGCGAGAGCGTGAAC
GACACCGAGGGACTCAGCGCGGTGAAGGATCTGACGCAGGGCAGCATCAGCGTGCGTTACCGCATCAACGATCCTGCGGA
CGGCCCGATGATGCTCATGGCGGTATCAGACGGCACCCAGGACCGCAGCTATCTGGGCCTGTATGTCAATCCGGCCAGCA
ATCAGCTGGGCTTTGACGCGCCGGGCAATGCGCTGTTTTCCGGGAAGACGCTCAGCTTGAGCCGCTATGGCAAATCGATC
GCAGATACATCCTGGCATACGCTGACCGTGACCAAGGCAGATGGCGGCATCCGCTTCTACCTGGACGGCGAGTATCTGGA
TCAGTATACCAACGGCATCACCTCAGGCTTCTTTAACACCGTGAGCAGCCCGGACAGCCTGGGCATCGGTTATGTCAACC
GCGCGACAGGCAATGAGATGGCGCTGGACGGTGCGATCGACTATGTCAATGTCTATGGCAGCGTGCTGAGCGAGAGCGAG
ATCGCGCTCGAACATGAGACGACGGCGTGGGAGCCGGATCAGGCCCCGGACATGAGCAACGCCTACAAGAGCGATCCGAT
CGATCTGTATTACACCGGATATCAGAATGTGACGGCGTACCGTATCCCTTCGCTGCTCACGACGAGCGCCGGTACGCAGC
TGGCCTTCATCGATGAGCGAAACAGCGGTGCGGGCGATGCCGGCAACATCGATGCCGTCGTGCGACGCAAGAGCGCGGAC
AGCGATACGTTCTCTGCGCCGATCACGCTGATCGACCTGCCGAACAACGGCGGATCCGCGGCCTTTACCATCGACGCTTC
CGCGGTGCAGGATCAGGAGACCGGGCGGATCTTCATGCTCATCGATATGTTCCCGGAAAGCTCCGGACTGATGGACACCT
CACAGCTGACCACCGGCACCGGATACAAAGAAGTGGACGGCGAGATGTGCCAGATCCTGTATTATAATGACGGCACGCAT
GCAGAAGCCGGCGTCATCCGCAATGTGGATGAAAACGGCATCGGCCATGTCTATGACGATGAGGGAAACGACACCGGCTA
CACGGTCATCGTGAATACCGGCGGCGCATCCGATGAAAAGGGCAACCTGTATAAGGACGGGGAATATAAAGGCAACATCT
ACATGCTGAGAAACGGACCGGACAAGGGCGAACTGGTCGTGCTGAACACGACTTATCTGTGGCTCGTCTATTCAGATGAC
GATGGACAGACTTGGTCTGATCCGGTCGACATCACCCCGCAGGTCAAGGAAGACTGGATGGTATTCCTGGGCACCGGACC
AGGGGCAGGCATCCAGCTGCAGGACGGCAACCTGGTGTTCCCGGTCTACAGCGCCAACACCAACGTAGGCGCGAGCCAGT
CCTCCGCGGTGATCATCAGCGAGGACCATGGCGAGACGTGGAAGCTGGGCGACAGCCCGCAGACCCTTCGCGGATATGAC
CGCGAGACGATGACCGGCGGCGGCATGCTGACAGAATCTCAGGCCGTTCAGCTCAATGACGGCCGCGTGCTGCTGTTCAT
GCGCAACAGCATCTCCAACCATGTCTATATGGCCACGAGCACAGACGGCGGCATGACCTGGGACAGCATCGAAGAGATCA
GCGAGCTGAACGAGTATTACTGCCAGCTGTCCGTCATTCACTACAATAAGGATGACGGGGAATATCTCCTGCTGAGCAAC
CCGAACGTGTCCGGACGATATGACGGCTGGGTGCATCTGGGCAAGGTCAATGAAGACGGATCCATCAGCTGGGAATATGC
CCAGCAGCTCAATGAAGGAAAATTCCAGTATTCCTGCCTGAGCGTATTGGAGAATGACGGAGAAAACCCGGTATTCGGCC
TGCTGTATGAAGACGATACCGACGGTTCATTCGACATCAAGTATACAGAATTCGATGAGAATTTCGTCAAGGCGCCGCTG
ATCACCGAAGAGCTGAGCGCGCCGCAGATCGTTGATTCATCCGCTGAGATCGACGGCACCGACATCACCGTGACGCTGAC
GTTCGATCAGGACATCATGGCGGTAGGCACGCCGAAGCTCGAGCTGACCCTGGGCAGTGAAGCATTTGAAGCAGACTATG
CGGACGGTTCAGGCACAGAGACGATCACCTTCAAGGGCACATTGCCGGAAGGCGTCAAGGGCATCGTGCGCGCCAAGGGC
ATCTCGCTGGAGGAAGGCCTGTTGGAGAACATCAGAAACAAGGGCGTGGACGAGATCGACCTGGAGCTGTATGACCTCAC
CCGCATCACGGAAGGCCTCAGCATCCATGACTACTCATCCCAGCAGTCCGCAAGCACGGCGCCGGATACCGACGGCGCAG
CCGTGAACGTGCTGGATGGCAACGTGCGGACTTACTGGCACTCCGTATGGAGCGATGCTTCTTACCAGCTGCCGCAGTAT
GTGAGCGTGGATCTGGGAGAGACACAGGAAATCTATAAGGTCGGCTATGTCGGACGTTATGGCAACGCCAATGGCCGCAT
CGAGGAATACAGCATTTCCGTCAGCACCGATGGAGAGCATTACACCGAAGTGCAGCGCGGCACGTTCCAGAACATCGATG
GCGAGCAGCAGGTGGAATTCGCGCCGGTAGAAGCGCGTTATGTGCGGATGACGGCATATTCCGCATATGGCAACGGCGGA
ACGCAGAGCTGCTCCATGGCGGAGATGATGATCTATGCTTATGCGGAAGGCGTCATCGAGCAGGGCGATCTTACTGCCCT
CAACGAGCTGATCGCTTCCGTGCAGGAGCTGGATGCCGATACTTACTCCGCGGTGAGCTGGACAGCCCTTCAGGATGCGC
TGGAGGATGCGCTCGCCATCAGTACGTCCCAGGATCCAGTCTCTCAGGCGATGATCGACAGCGCACGCGACGCACTGCAG
GATGCGGCAGATGCCCTGGTGGACATCACCCGCGTCAAAGACAAGCTGGCAGAAGCAGAAGCGCTGGATGAAAGTTACTA
TACCGAAGCGTCCTGGGCGGCACTGCAGACCGTGCTGGCACAGGCCCGCGAACAGATGGATCAGGCGACGAGCAGCCGTG
AAGTGACCGACATCGTCATGCGCATCGACAATGCGATGAATGCCCTGGTGGAAGAAGTGAGCGACACCGCCAGCGAAGCA
GCCGTACAGGCACTGCGCGATATGGTCGACAAGGCCGTTGCCCTGGGCTCTGATGATGCGGCGCTCAACGCAGCGATCAC
CAATGCACAGGCCGTACTGGCCAAGGAAGCGCCGACCACGACAGAGGTCGTCACCGCACTGCTCGATCTGAGCGAAGCGA
TGCAGGCGCTGAACACGGATGAAAGCACGGATGCCCTGCGTAAAGATGTACAGGCGACGATCGACTTCATCAACGAAAAC
ATTCTGAACGATGTAGAAGGACTCCGTCCGGGCAAGGTTGAGGCGCTGAGAGACGCAGTCAAAGCTACACAGGATGTCGT
CAATGATCCGGATGCAACAGCCGATGAGCTGAAGGCAGCGAACAAAGCGATGACCAAGGCAGCACAGGAGCTGTGGGAGA
TCGTCTCCAAGGCAGAGCTGAGCGCGTTGATCGAAGCCGCAAACGGCTATCTTGACGGCGACTACACGGCAGAAAGCCTC
GACGCGCTGCAGACAGCGATCGAATCTGCACAGGCCGTAGCAGCCAATGAAAACGCGACAACTGCTGAGGTAACCGAAGC
CATCACAAACCTGGCAAACGCGATCGCCGGACTGGAGGTCATCACATTGGATACGAGCGCGCTCGTCCATGAGATCGAGC
TCGTGAATGAGATGCTCGCCAATATCGATAACTATGTGCCAAGCAGCGTAGAAGGACTGGCAGATAAGCTGGCCGCTGCG
CAGAACGCGCTGGAGAATGCGGCGAGCCAGGCAGAGATCGATGAAGCGGTCAAGACGCTTCGTGAAGCGAGACTGAGCGC
GCGCACGAAGGCTGATGTGAGCGCATTGGAGGCGCTGATCGCACAGGTAAACGCCCTTGATCTGCGCGCTTATACGCTGG
ACAGCGTGGTGCCGGTCAACCGGTTGATGACGCTGCTGACGCAGGCCGTGAACGATCCGGAGATCACCCAGGCCGAAGCA
GATGATCTGGCTGCGCAGATGCAGGCGGCCATCGATCAGCTGCAGCCG
>igc_K01186_V1_UC60-0_GL0141691_15597_unknown_unknown
ATGGGAAAATTGATTCTGACCATTCTGATGATTTGTACCTGCATATTTCCAAGCTGTGGGATAGCGGTTAAAGCGGCTGA
TCAGGGAGTTATCGTAGATGATACACAGACTGATATGGCATCAGCGCATTATTTTGCATATTCAGAGGCGGTCAGTACAG
ATGGGACAACTGGCTGGGTCAATGATGTCAAAGATACGATAAATGGCGATATAGAAGCTAAGACTCAGCATTGGGTTTGG
ACAACGGATGAAAATGAGGCTAGGAAACATACTTATTCATTTACTTTTACTGGCACAGGTGTAGAACTGATAGGAGTAAA
AAACGATGATTATAATGTGTTCCAGTTAGATGATGAAGATCCGGTTAAGATAAGAATTGACGGTGAAGCTTTTACGCCGG
TCACATTATATGAAAGACAGAATTTGTCTTATGGAAAGCATACAGTATCGGTGACGCTTCCCATTGATGAACAGGTTAGT
GGATTACAAATCAGTTATGCGAAAGTATATGGATCGAAAGCATCAGAAACACAGACAACTGTGATTCCCCATACAAAGAC
AACAGGAAGTTCTAATTATTTTACTTTTTCTGAACGTGGCTGGACTGCTATGGGATCAAATAATGAGCATGTTTGGTCAG
ATGCCCCTTCATCTGATCTTCCTGCAGAAGAAATCTGGTATGAGGTGAAATTTGTCGGACATGCGATCGATATATATGCT
GGAAAAAATCATCCGATGGGTTTTGTAGAGTATTTCATTGATGGTGTTTCGATGGGAACATACAGTCTATATCATTCCTC
AAATATCAATTCTACGAAGATTGTCACCTTTGATGATTTGAGTGAAGGAGAACATACATTACGTGCGGTTGCTACAGGAA
AGAAAGATACAAATTCTACAAATGCACTGATTGATTGTGCACAGGTTGTTGTCTATCATGCACCATATGTTGTTGATGAT
ATCATCCTTTCACAAACTTCTTATCAGTTGTTGGAAGGGGCTGAGTGTCAGATTGGATATACATTGGAACCAGATTACGC
AGTTCTCAATGATCTATCCTTTTCTTCGAGTAATTCTGATATCGTAAGCGTAGATGAGCATGGACTCATGTTTGCGCGCC
ACGCAGGAAACGCTCTCATTACGTTAAAAAGCGAGAGTGCTAAGATTGAAAAGCATATTGAGGTCGTCGTTGAGAAGGGC
GTTCCGCAGATGAGCGGCAGTATCGTAGATACAGATACTCAGTATACACAGGATCGATATGATGAAATCATGGATATGGG
AAAAATATCTTCTCAATTACATGTATGGAAGAATGATCAGGTGGTTTCGGAAATTGCAATAATTTCTAAACAATCCTCTT
TACGAAATGTTAAAGTAGAAATCAGTGATCTTCAGGGGGAAAATGGAATTATCTCTTCAAATCAAGTATCAGCAAACTTT
ATCCGTTCAACAAAAGCGTATAATGGATCTTATCTCGGGTACGGAGATCCAGAAAGGGAGATTCCTATCGATGATGGAAA
TAATCGTGCAGAGAGTTCAGATATCCTTTACCAAGATGCGCGTAACCCGCTTGATATCGGATTTAATGCCGTCCAGCCAA
TTTGGGTTTCTTTTGATATTCCTAAAGATGCTGAAGCAGGTACATATATTGTTCACCTAAACGTCAGTGCAGATGAGATT
GAAGAGCCATTGACTTTTATTTATGAAATTGTGGTGGATGATGTGATATTACCGGATCCTTCTGAATATCGACAAGAATT
TGATATTGAGCTTTGGCAATATCCTTATTCCTCTGCGGAATATTATGATGTAGAACCGTTCTCAGAAGAGCATTTTGCTA
TCTTACGCTCTTCTATGGAGATTTATAGTCAAATAGGGGGACATGCCATTACGGCTACGATATCTGAAGACGCATGGAAC
GGACAAACTTATAGTGCTAACGATGTACATTATCCTTCTATGATAAGGTGGATCAAAAATGAAGATGGCAGTTTTAGTTA
TGATTACAATGATTTTGACCGTTGGGTGCAGTTTAACAAAGACCTGGGAATTGGAGATAAGATCGTTCTTTATAGTATTG
CACCATGGCATAACAGTTTTACTTACTGGGAAGATGGAAGACTTGTCAAAGAACCATTTACTGTAGGAAGCACTCGTTAT
CAAGAAGTATGGAAAGATTTTTTGCAGGATCTGATTGAGCATCTGACTGACCGCGGATGGTTTGAGGAGTCTTATATTGG
TATTGATGAAAGAGGATTTAGTTCTGAAGCATTCGATTTAATTGATTCAGTCAAAAATATTCATGGTGAATCATTGAAAA
CTGCTGGTGCAATGGATAATTTTACTGGGAAACATGATTTGGCTATGCGTGTAACAGATCTGAATGTAGGGGATACAGCC
GCAGCTTCGAATCCAGAGGACTTTACCAAACTTGTTCAAGAGCGTAAGGCTGCAGGACTACGTACGACTTTATATTCTTG
TACGGAACATGAACCGGGTAATTTTTCATTGAGCGCTCCTGTAGAAAGTTATTGGTCTGTGATCAATGCTGGAAAAGAAA
CTGCGGGTTTCCTGCGATGGGCTTATGATGCCTGGGTAGAAAACCCGCTCATTGATGCTACGCATAATGCATTTGAACCT
GGTGATTGTTTCTTGATCTATCCGGATGAAAAAGGTGCAGAAAATCCAATGTCTAAAAGCTCCGTTCGTCTTGAACGGAT
GGCTGAAGGTGTAAGGGACGTTAACAAAATTCGCTTAATGATCAGCGAGATCCCTGTATTACAGGAGATGGCAGATGAGA
TGTTTGACAGGCTGACTACTGTTCCAACGATACGTCGGACCTATTTGAACGATGAAGAAAAAAGCGCGCTGATCAAAGAA
ACCAGACAATTCAAAGAAGATCTGCAAAAGCTCACGAATCGATATATTGAATTGCGGGATACTGCTTCTGATGAGGTGGA
GTCAGTCCAGATCCTTGGCGGAGATCAAAATATCACGGTTGGCGCTTCAAAACAGTTGGAAGCGATCGTTCTTCCGGAAA
ATATTATCGACAACAGAGTATCTTGGTCCTCTTCTGATCCATGTGTGGAGATCAATCAGGACGGTGTCATTACCGGAATA
CAGATGGGTAATGCTAGAATCATTGCGACATCTGTGCTTGATAAGTCAAAGCAAGCTGAAATCAAGGTTACTGTTACTAG
GGCACAGATTGAAGAAAGTGCCAGGGTGGCAAGTTATTCCTTTGATGAGGAAAATGCGCAAGATGAGTGGGGTACAAGAG
ATGGTATTGATACAGATGTTCTTTATGAAGAAGGAAAATCTGGAAAAGCTGCTCATGTCAGTGAGTCATCTCCAATCATA
TTTACCACTGATAGCGGCTTGGGAGAAAATGACTCATGGACGATCAGTTATTGGGTAAAATCAATTCAGCCAGTGACAGA
ACGAACTTCGGTATTGATGGATGCACAAAAGGATTATTCATTTGATTTGAAACTTGCTGCTGGACGAAGTGCTGGATATC
ATGTAGGTAAAGGAAGCGGAGATGTTCTTACGTTCAAATATGAGTTTGAGCAGAATGAGTGGTATCATATTGCTTGGACG
CAAAGTAAGGAAACAGGACTATCCATGTATGTGAATGGGAATTTGACTGAAACTAACAGCTGGACAAAGACAAACCGTGC
GTTAGCACCGATAGATATCGTTGGAGGTACTGGTTTTGATGGACTGATCGATGAACTAAAAGTATATAACAGAGTGCTTG
ATGCAGCGGAAATTCAAACAGATATGTTGGTAGAAGGTCTTAATATCAGTGTACATGAACATGACCTTTATATTGGCGAT
TCTTATCAGATTCAGGTCAATTTGATCAGTGATCAGGAGGATAAGACCGTTCTTTTCCAAAGTGATCATCCAGAAATTGC
AAGTGTAGATGAAAATGGTGTGGTTCAAGGCATCAATCGTGGTCAGGCGATCATTACAATATCTAATCCTGCTGGAGGAT
ATAGTGATAAAGTGGTGATCAATGTTAAGAAGAAACTGATTATTTCTAATCCACTTCCGCATTATACCTTGGATGATCGA
TATCTTTCTGACATCGAAAAAGCACCAGGGACGCAACGTCAATATTTGGGACAGCCGGATATGGTAAGAACATCAAGCGG
AAGATTGATTACAGCGTATCCGCAGGGACATGGAAAAGGACCAATTATCATGAGAATCAGCGATGATAATGGAGAAACGT
GGACAGAAAAGACTGATATTCCTTCCTCCTGGGCTGGATCTCAGGAAACACCGACAATGTATATTCTGAATCTTGAAGAC
GGTACAGAAAGAATTATGTTGATTACGGCTTGTCCAGGTTGGGGAAGTGACAGTAGTGGGAATACGACCGGATGGAATAC
TTCATACTCAGATGATAATGGTGAGACATGGAGCGAATACAGTCATTGGTACAGCACACATGCGGATGGAACAGCTAATA
ACAGCATCGTTGCTATGGCAAGTTTGATCCAGCTTCGTGATGAACAAGGAAAGTATATTCAGAAATGGATGGGGGTCTAT
CATGATTATGATTACATCAATTATAAGACTTACTTGACCTTTGACGAAAACGGGCAGGAACAATGGAGCGAACCAGAACC
ATATCTACAAGAGTATCGTGATATTGAGTCTTCTTATCAAATGTGTGAAATTGGTATGTTCCGTTCCCCTGATGGTTCAC
GTATCATCGGACTTGCAAGAAGCCAATCACATAATAATCCATCTACTTTGATTTATTCTGATGATGAGGGAGAAACCTGG
AGTGCTCCGATGGATCTGCCAGGTTCGTTATCGGGAGAACGCCATAAGGCTGTTTATGATCCGATCAGCGGACGTTTGTT
GATTACGTTCCGTGAAATCAAATATGATCTTAATGGTAATAATCAGTTTGACGGAGATAGCGATTGGACATGTGGAGACT
GGATGGCATGGGTAGGAACGTATGATGATCTGATGTTGCAAAATGACGGTGAGTATTGTTTTACTATTGCCGAAGACTTT
GCTAATAGTGCAAAATCTGGGGATACCGGTTATGCCGGAGTGGTCGTGTTAGATGATGGTACCTTTATCATGGATTCCTA
TGGTCATTGGGATGAAGATTTTTCATCACAGTGGAATGGAGGAGTCACAACTGATCTTTGTTATATTAAATTAGCTAAAT
TCAAGTTGGGAGAGATTGAAAATGATAATGGTCGAATAGATCGCACGGTGCTGAATGATATCATACAGAAAGCACAGGCA
CTGGAAGAAGACCAATATACTTTGGAAAGCTTTGAACGATTGATCGAAGAATTGCATAAGGCAATTGAAGTTAGTGAATC
TGATTCTTCTCAGCAGGTACAGATTGACCAGGCTGCAGAAGCACTGAATGCAGCCATTGCCGCATTGGTGGAAGTCAGTG
ATCCTGTTGACCAGGCAAGCGAAGCAGCCGTACAGGCACTGCGCAACATGGTCGATAAGGCCATCGCGCTTGGTTCTGAT
GATGCGGCGCTGAATGAA
>igc_K01186_V1_UC62-0_GL0013112_1699213_unknown_Lipid_Metabolism
ATGTTTTTTAGTGAGGTATTACTGTTTCCATCCGGTGGACGCTCCAATTATCGTATACCTACGATAATTGCGACGAAAAA
TGGTACGGTTGTTGCGGTTTGTAACGACCGAAAAGATACGCTTGCTGATACAGCTCAAGAAGTTGCGTTGGTTTACGCTA
TCAAGAAACCGGGTGAACCGTGGAGTGAAATAAAAACCTTGACCGGTATCACGGGCTGGGACTGTTGGTGCGGAAGCACA
TCTTATGACGAAGATACCAATACAGTTTTTGTTTTTGGCGGTCGAAATCCGCAAAACACCGATGAATATGGCCAGTATTC
CGAAGACGAAAAAGCCCAATTCGATGCCTATCGAAAAGAGCAGAGTCAGCAGCTTGGAATCAATATTGGCGGTATTGTTT
GGAAAAGCACAGATGAAGGAAATACGTGGGAAGAAGAATCGTTCGACGATGTCCTTTCTGTGACGAAGTACACACATTAT
GATGGACGGGTGTTGGAAACCGGGGGGAATACTCACGGCTCTTCCCACGGGATTCAACTCAAGCATGGAACGCATCAAGG
GAGACTTGTCAATCCGTCAAGATTTGGTGTTGACGACTATTCAAGTGTCTCGGAGATTCGGTATAACAGCTATAATAACT
GTATTTACAGTGACGATCATGGCAAAACATGGACCGCGGGTGCGCCGGCACAACTCGGAACAGGGGAAGGAACCATTATC
GAAAACGCAGATGGTACATTGACTTTGAATTCGAGAGCATATTTTGCAGATGGGAAACGTCGTATTGCAACAAGTTATGA
TGGCGGCGAAACGTGGGAGGATTTCCGTGTCGATGATCATTTGCTCGAAGACACCTTTATCGGATGCAATGCCTCATTGA
TTCGTGTGGAGCGACAGGATCTGTCGAATCCGGAACAACTCCCTGCAGATGCAGACGGCGTTACGATTTTCTGCAATCCG
TTTAGCGAGAAGCGTATTAATATGACGTTAAATGTCAGCTTTGACGGCGGAAAAACATGGGCGTTCCAAAAGACGGTGCA
CCCGGATTCGTCGGTGTATTCGAGCCTTGTATTTTCTCCTAAGGATCAGCGGTTTTATCTGCTTTATGAAAAAGGTACCA
AAACCGTCGATATTAAGTACGGCATTACGGCTGTCGAATTCGATCTTGAATGGCTGTTGGCATAA
>igc_K01186_V1_UC62-0_GL0131779_4684831_unknown_unknown
TGGCCTTATCAGTTCTGTGCCATTTCCAAGCAGGAAGAGCGAATGCTTATGGCGCAGGATAAATATATCTGGAACAGTTC
TGTCATGCGTACGGAGTGCGGCGTCATCTGCAGCGGCGATGAGGGCAGCACATTTTCCGTTCTCGGGCATACCTACGTTC
CCCATTTCATTCAGGGTAAAAACGTATGGCAGTGGCCAGAGCCGACGATCGTCGAACTTTCTGACGGAAAACTTTTGATG
CTTTTGCGCGTGAACGGCGCAGATCATCTGTTTCGATCGATTTCAGAGGACGGCGGAAAAAGTTGGTCGGAGCCGGAGAT
CACGGATATCTGCAATCCCGGTAATAAGCCGAAGCTGATCAAAATGGAAAACGGAAATATCTGTCTGATCAACACGCCGA
ACAAGGGAAGATTGCTCACCGACCGGCATCCGCTCTGTATCTGGGTGAGCAACGACGATCTGCGCAGTTGGTATTATAAG
GCAGAGATCGACAACACCGCGCCCTGCCTCTCCTATCCGGACGGGATCGCGGACGGCTCCGGAAAGGTGCTGTTCTCCTA
TGAGGTGAACAGAAAAGAGATTTGGTTTGCAGAGCATTGTATTGAATGA
>igc_K01186_V1_UC63-0_GL0172125_19340_unknown_Lipid_Metabolism
ATGGCAAAAAAATGGACAGCTGTGCTGATGGCCATTCTCATGGTGCTTACCGCATTTCCGGTGACCACCGCAATGGCAGC
CGGCAGCAGCGAGGCAAGTAAGCCGGCAGACGGTACGACTCAGGGTCGTCCCTTTGTCAGCGATAATCCGTCCCATTGGT
ACCGTATTCCCAGTATGGTCACCTTGGATGACGGCACTGTTGTAGCTGCAGCCGACGCCCGTTGGGACGGCGGTATGGAC
GGCGGCGGTAACGATGTGATCACCGCTCGTTCTACGGATAACGGCGACACTTGGTCTTACACTTGGGCCGGCTATTACGG
CGATAACGGCAATGTGTTTAACAAGGCGTCTACCAGTTATTGCGACAGCAATATTGCAACTGACGGCAAGACCCTGTATA
TGCTGTCTACTTTCTTTGCTTCCGGCGTTGCCATTAACGGCAGTTCTGCGAACGCACAGCCTTCTAAGGACACCGGTTTG
GACAGTCAGGGTCGTCTGCTGCTTGCCCGTAACGGCGGCGGCTATGACTATTATGTGGGCGCAGTAGGTGCAGACGGCTA
TGCCAGTATTTACAGAACCAGCGACAGCACGGTTGTCAGCAGTTATAAGGTAAACGGCGAGTTTGAGCTGTTTAAGAATG
ACGCTTATGTTGGCTGCGTTTGGTACTCTAACTGTGAGTTCCAGGCCAAGAAGTGCCAGCACCTGTTTTTCCGTACTTCC
ACGGACGGCGGCAAAACCTGGAGTGCGCCTTCTCTGGTGAATGCCAGAAGGAGCGGCGAAAAGTTCTTGGGTGCAGGCCC
CGGTCGTGCCATCGTAACGGATGACAGCACCATTTGTATGCCGGTTTATGTATACGGCGACAATACTTGGGGCTCCGGCG
ACGCTTCTCAGGCTACCAGCTTTATTTATAGTAAAGACCATGGCAAGACCTGGAGCCGTACGGCGAACTTTACCAGCACC
GCTTGGGGCGGCAGCAGTTGGTCCAGTGAGGCGCAGCTTGTAGATTTAGGTAACGGCGTGGTGCGCTGCTTCTACCGTAA
CGGTAAAAAGAAAATTATGTATTGTGACGCCACCTGGACTGGCTCCATGTATAAGTGGGGCGATGTGGTGGATACAGGGA
TTGACATTTGGGGTAACTGCCAGCTGTCTGCCATTATGTATCCCTATCTGATTGACGGCAAGCGTGCCATCTTGGTTTCT
TCTCCCTCCTCAACAGAGGGTCGTAAAACCGGTGCCATCTTCACCTTACTGCTGAATGACGACAATACTGTTTCTACCGA
ATATGCCAAAAAGACCATTACCGCAGAGGGCGCAACCTTTGCGTACTCTTGCTTGACGGTGCTGAAAGACGGCCGCGTGG
CAGATTTGTACGAGACGGACGCCTGTGATTTTACCTATAAAGTTTATGATATTGAAACGCTTACCGGTATGGATGCGGAT
GTTCCCACCACAACGGATATTCAGATGAATGTGGGTCAGAAGAAGACCTTAACCTTCTCTGCGCAGAATGTGAATAACTC
TGCAAGCGACATTGTGTCTTTGTCTGCTGCGAAGGAAGTACCCGGTGCCACTGCCAATAAGGCAACGGACGCCAATTACA
GCGGCGATTCCGTTTCAGCAAAGCGTGCTTTGTACACCTTTACTTCTACCGGTACAGAGTACACCATTGCCCACGCAGGT
ATGTACTTAAGTGTGGGTACAAATGGTAAGGCCGGCTATCCCGGTGCGTCTACGCCTGCTAATGTTACATTGCGTGCAGT
AGACGGCGGCTTCCAGCTGTTGCAGGACGGTCATTACGGCCTGTATTTTATGGAAAAAGATTCCAAGGGCAATGTGGTGA
ACCACTTTGAGCGTTGGGATTTTGAGGGTAAAGACAAGGATACAAAGACAGAGGAAGAGGTACTGAAAGCCACCACCTTC
CAGTTGTATCGCAGAATTCGCACCGGCGAGACCGGCAGCGCGGAGCTGCCCGGTTACATTCAGGTGAATACCGTGGATGA
CGGCGAGGAATATTTAATTGTCTATCACGGTACGGACGGTTATTTCCTGCTGAATCCCTCCACTTCAACCAGTAATATGT
ATGCCCATTGCTTAAAGGCAAACGGCGGCAGCACCGTTGACGGTTATAATGTTACCGTTACCGCCAACGCAGTAGGGACC
GCTGTGGTGCAGGCAGGGCTGAATACTTATAATATTACGGTTGTGGACGGCGACTTGGCTGTGACCGGTGTGGTTAAGTA
TGACCCGGTGATTTATACCCACGGTGATGCTTCCGGTAAGGGTCAACCGTATATGTATTGTGGTTCCTTGATTTCCGACG
GCTCTCAAGCCGGCGAAAAAGAGACCCATTATACGGTTAGTGACAGCCGTTATACCATTACCGGTATTCAGTGTGTGGAG
GATCCTGCTGCGGATATTAAGTATGCGGATGGTAAGCTGAGCGGTACTTTGCATATTGCAGATACGGTGGAGTATGCGAA
TTATAACAAGGGCGAGACGGTTACCATTGAGACCACTCTGACGGATACGGACGGTAATATTTGGACCCAGACGGATAAGC
TGTATGTGGCTTCTAACCCGGTAGCTGGGCACACAATCGGCACGCAACAAATGTGGGGCAACTGGGGTAATCATGTTAAT
ATGTTACCACTGATTTATGTTGCTGAAAACTCTTACGGTAACACGGACAGAAAAACTTATACCGGAACGCATCAGATTTG
TAATGCATACAATGTCGAGGATGCCAATTCTCTTGTTTATAAAAAAAATACGACTTCTATCGGCAATTTGTTGAGTTCTT
CCGCAGGAGACAAGTTGGCTGGATTAGGTGACAACAACAATTCCGGCGGTTCAACAGGAAGTCAAAGTAACTTATTAGAA
GTTAAAGATAGTTCGACTGTTTCTGCGTATTATTATTATGATATGAGTTCTGATACCAACATGGGCATTACGCGGAATAA
TTCCGATGGTACGAGCTTCTCTTTGAAGTTGGGTATTACTCCAATTTCTGTTTCGGGCGGCAATGCTGATGGCGCATCTA
TTGACTTCCCGACTAACGACAAATTGAATTATTTTACAGGCGACGGATTTACTGCGGATAGAGTCTATTTTGATTCTTAT
TCTCTTGGCGTTGCAGCAAAGCAGTACGAGACCATTACCGGTACAACAAATGTTACTGCAAATAATACTGCAACTATGTC
AGGCGTTGCGGAACTTCAAGCGCACTTGAATACAACATTCAAGTCTGCAGGAACTAAGAATGTAACCAACTGGTTAAATC
TTGGTCTGAATTTTCAGGTCAAGGTCTGCAACAAGAGCAACGAACGCACGCCGTATAATGAGGCGCTGAGCAAGGTGCGT
GTGTCCACGGACTACACCAAGGCGTCTTGGGACAAGTACACCACGGATTTGTTGAACACGCAGGCGTATTTGAACAACTA
TACGCTGCTGACCACAGACGAGACCACCCTGGATGTGGGCAAGGATTTGGATTCCGCTTATAAGAATCTGACCAAACGTG
CAGACTTTACGGAACTGGAAAAGGTGGTAGAGCAGAACAAGGCGGCTTATGACAAGGGCTTTGCCGGCAATGTAACCGAT
ACAGACCAGAATAAGTACACGGTGGACAGCTGGCAGAACTTTGAGAACGCCTATAAAGCCGGTACGGATTTGCTGGCGCA
GTATCCGGAAAAGGACAGAAACAATGTGGCAGGCTTTACCGTAGGCCCCGATTCTGCGGAAAAGACCACCCAGACTCAAA
TTGATGAGACCGCAACCCAGCTGAAGAACTCCGGCCTTGTGGTTGCTGCTGACGCCAGCGCCTATGAATCTGCCCGTAGC
ATCAGCGCCACCATTGACCGCACCGCGTTCCCTGACGGCGGTACCGCCATTACCGATACGGTAACCAACGGCAACGGCAC
CATTTATAAAGCCTACAACGGCAAGGATTATGTGAATGTGCCTGCTACGCAACAGGGCACGGTAGACGGCTTTACTACGG
ATTTACTGAGTAATATGAATGTAGGTGAGTCCTCCCAGAGTGGCCGCACCTTTACCGTTGCCTGCACCGTCAACGGCAAT
CCCTTTGAAACCAAGGAGCAAAAAACGCTGTACCACTACGGCACCATTGCTCACCTGGATTTCTCCGCATACAAGGCGCA
AGACACTGTATGCGTTGTGCATACGGCAACCGGCGACACCAAGATTGACCTTGCCAAGTGCAATTATCAGTTGTCGCTGC
TGGTGCAGCAGGATACCACCATTACGGTGACCACTGCCACCAGACCCAATGTGATTGTTGCCGACTACTTTGGCACGATT
TTAGGCGCATTTGAGGGCGCCACCAGTGTAACTGTAAAGGGCAACACCGTAACGGTGGGCGATACAGTGATTACCGCCAA
GGATTCCCCCAAGTACACCTTTACCGGTTGGACCTGGAGCGAAGGCACCCATGCGGTTCCGGCGGGTCAGGTTGCGCAGA
TTGTGCAGAGAGGTACACGCACCGGCGTGGATGTGAACTACACCGTCAGCAATAACGGTACGGCTGCCAACGCCTTGATT
AACGGCGCCACCCAGTACACCGCACCCGGTATCAACAAACCCTTAGAGCTGACCTCAGACAACGCAGCGTACTGGACCCG
TACCGTAAACGGTGTGGAGACTTTGGCTTCCTACGAGCAGAATGTTACCCTGTTCAGCGCCAATACGGAAACGACTTTCA
CGGCTTATGCCAGCTTAAATGATCTGCCCAAAAATTTACAGGAACAGGCAGAGAGCGGCACGCCGGCTTTGAATGGCGTA
GGCTTCTTTGCAGACAACAAGTTTACCCTGTCCTGCGATTATTCTGCCGGTGCGGATGTGACCGTCTTGGAGGTGGGTGT
GATTTACTCCGACACTAAGAATGGAAAGGACACCCTTGTGAAGGGCGGCGGCGACGATGTGCAAACGGTTGTGTCTCGCA
ATGTTGCCAACTGGACAGGCAGTCCCAATTCCGGCACCTTTACCATGACCAAGAAGGGCAGCGATACGGGCAGCCATTAT
ATGCGTATGTATGTGAGCTACCGTACTTCCCGTATGAACACCCAGGTACCCTTTGTGGTTTATGGTGATATTTATCAGTG
CGTAAACGGCGTTGTTACCGCAGTTAACTAA
>NanA_P62576_Streptococcus_pneumoniae_ATCC_BAA_255_VAL_RefGene_X72967_1_1239-4346
ATGTCTTATTTCAGAAATCGGGATATAGATATAGAGAGGAACAGTATGAATCGGAGTGTTCAAGAACGTAAGTGTCGTTA
TAGCATTAGGAAACTATCGGTAGGAGCGGTTTCTATGATTGTAGGAGCAGTGGTATTTGGAACGTCTCCTGTTTTAGCTC
AAGAAGGGGCAAGTGAGCAACCTCTGGCAAATGAAACTCAACTTTCGGGGGAGAGCTCAACCCTAACTGATACAGAAAAG
AGCCAGCCTTCTTCAGAGACTGAACTTTCTGGCAATAAGCAAGAACAAGAAAGGAAAGATAAGCAAGAAGAAAAAATTCC
AAGAGATTACTATGCACGAGATTTGGAAAATGTCGAAACAGTGATAGAAAAAGAAGATGTTGAAACCAATGCTTCAAATG
GTCAGAGAGTTGATTTATCAAGTGAACTAGATAAACTAAAGAAACTTGAAAACGCAACAGTTCACATGGAGTTTAAGCCA
GATGCCAAGGCCCCAGCATTCTATAATCTCTTTTCTGTGTCAAGTGCTACTAAAAAAGATGAGTACTTCACTATGGCAGT
TTACAATAATACTGCTACTCTAGAGGGGCGTGGTTCGGATGGGAAACAGTTTTACAATAATTACAACGATGCACCCTTAA
AAGTTAAACCAGGTCAGTGGAATTCTGTGACTTTCACAGTTGAAAAACCGACAGCAGAACTACCTAAAGGCCGAGTGCGC
CTCTACGTAAACGGGGTATTATCTCGAACAAGTCTGAGATCTGGCAATTTCATTAAAGATATGCCAGATGTAACGCATGT
GCAAATCGGAGCAACCAAGCGTGCCAACAATACGGTTTGGGGGTCAAATCTACAGATTCGGAATCTCACTGTGTATAATC
GTGCTTTAACACCAGAAGAGGTACAAAAACGTAGTCAACTTTTTAAACGCTCAGATTTAGAAAAAAAACTACCTGAAGGA
GCGGCTTTAACAGAGAAAACGGACATATTCGAAAGCGGGCGTAACGGTAAACCAAATAAAGATGGAATCAAGAGTTATCG
TATTCCAGCACTTCTCAAGACAGATAAAGGAACTTTGATCGCAGGTGCAGATGAACGCCGTCTCCATTCGAGTGACTGGG
GTGATATCGGTATGGTCATCAGACGTAGTGAAGATAATGGTAAAACTTGGGGTGACCGAGTAACCATTACCAACTTACGT
GACAATCCAAAAGCTTCTGACCCATCGATCGGTTCACCAGTGAATATCGATATGGTGTTGGTTCAAGATCCTGAAACCAA
ACGAATCTTTTCTATCTATGACATGTTCCCAGAAGGGAAGGGAATCTTTGGAATGTCTTCACAAAAAGAAGAAGCCTACA
AAAAAATCGATGGAAAAACCTATCAAATCCTCTATCGTGAAGGAGAAAAGGGAGCTTATACCATTCGAGAAAATGGTACT
GTCTATACACCAGATGGTAAGGCGACAGACTATCGCGTTGTTGTAGATCCTGTTAAACCAGCCTATAGCGACAAGGGGGA
TCTATACAAGGGTAACCAATTACTAGGCAATATCTACTTCACAACAAACAAAACTTCTCCATTTAGAATTGCCAAGGATA
GCTATCTATGGATGTCCTACAGTGATGACGACGGGAAGACATGGTCAGCGCCTCAAGATATTACTCCGATGGTCAAAGCC
GATTGGATGAAATTCTTGGGTGTAGGTCCTGGAACAGGAATTGTACTTCGGAATGGGCCTCACAAGGGACGGATTTTGAT
ACCGGTTTATACGACTAATAATGTATCTCACTTAAATGGCTCGCAATCTTCTCGTATCATCTATTCAGATGATCATGGAA
AAACTTGGCATGCTGGAGAAGCGGTCAACGATAACCGTCAGGTAGACGGTCAAAAGATCCACTCTTCTACGATGAACAAT
AGACGTGCGCAAAATACAGAATCAACGGTGGTACAACTAAACAATGGAGATGTTAAACTCTTTATGCGTGGTTTGACTGG
AGATCTTCAGGTTGCTACAAGTAAAGACGGAGGAGTGACTTGGGAGAAGGATATCAAACGTTATCCACAGGTTAAAGATG
TCTATGTTCAAATGTCTGCTATCCATACGATGCACGAAGGAAAAGAATACATCATCCTCAGTAATGCAGGTGGACCGAAA
CGTGAAAATGGGATGGTCCACTTGGCACGTGTCGAAGAAAATGGTGAGTTGACTTGGCTCAAACACAATCCAATTCAAAA
AGGAGAGTTTGCCTATAATTCGCTCCAAGAATTAGGAAATGGGGAGTATGGCATCTTGTATGAACATACTGAAAAAGGAC
AAAATGCCTATACCCTATCATTTAGAAAATTTAATTGGGACTTTTTGAGCAAAGATCTGATTTCTCCTACCGAAGCGAAA
GTGAAGCGAACTAGAGAGATGGGCAAAGGAGTTATTGGCTTGGAGTTCGACTCAGAAGTATTGGTCAACAAGGCTCCAAC
CCTTCAATTGGCAAATGGTAAAACAGCACGCTTCATGACCCAGTATGATACAAAAACCCTCCTATTTACAGTGGATTCAG
AGGATATGGGTCAAAAAGTTACAGGTTTGGCAGAAGGTGCAATTGAAAGTATGCATAATTTACCAGTCTCTGTGGCGGGC
ACTAAGCTTTCGAATGGAATGAACGGAAGTGAAGCTGCTGTTCATGAAGTGCCAGAATACACAGGCCCATTAGGGACATC
CGGCGAAGAGCCAGCTCCAACAGTCGAGAAGCCAGAATACACAGGCCCACTAGGGACATCCGGCGAAGAGCCAGCCCCGA
CAGTCGAGAAGCCAGAATACACAGGCCCACTAGGGACAGCTGGTGAAGAAGCAGCTCCAACAGTCGAGAAGCCAGAATTT
ACAGGGGGAGTTAATGGTACAGAGCCAGCTGTTCATGAAATCGCAGAGTATAAGGGATCTGATTCGCTTGTAACTCTTAC
TACAAAAGAAGATTATACTTACAAAGCTCCTCTTGCTCAGCAGGCACTTCCTGAAACAGGAAACAAGGAGAGTGACCTCC
TAGCTTCACTAGGACTAACAGCTTTCTTCCTTGGTCTGTTTACGCTAGGGAAAAAGAGAGAACAATAA
>NanA_WP_003075594_Streptococcus_intermedius_ATCC_27335_VAL_RefGene_NZ_ATFK01000006_1_c9595-6833
ATGAATTGGTCTTTTTTCGATTGGAAAAAACAAGATAAAATTCGTAAATTAGTGGTTGGGGCAACTTTCATAGTAATAGG
AATAGCTATTTTTTTAGCTTTGTCAGGCTTGAAACAGGTAAATACAGTGCTTGCGAATACTAAAAAAGTTGAATCAGGGA
TAAATAATTCTATAGCAGATTTGCTAAAAGAAACTAATGTTATTCCACGTGATTACTATGCTAGACAATTGGAAAATGTT
CAGACGATCTTTGAAAAAGAGAATGTTGTAACAAATGATTCAAATAATCAGAGAATTGACCTTTCAGGGGAATTAGATAA
ATTAAAACAGCTTCAAACTGCAACAATTCATATAGAATTTAAAGCAGATGCTAATGCGCCACGATTTTATAATCTTTTTT
CCGTATCTAGTGATAAGGTTAAGAATGAATATTTTACAATGGCAGTTTACAATAATACTGCTATCGTAGAGGGTCGAGAT
AAAGATGGAAAACAATTCTACAATAGTTATAATGATGCACCCTTAAAAATTAAATCAGGTCAGTGGAATTCTGTCACTTT
TACAGTTGATGGACCAAATTCGGATCATCCAAATGGACAAGTTAGGCTCTATGTCAATGGTGTTCTATCTCGAACAAGTA
AATTATCAGGACGTTTTATCAAAGATATGCCAGATGTTAATCATGTTCAGATTGGTAAGACTAACAGAGCGGGAAGTATG
ATGTGGGGTTCCAATTTGCATGTTAGAAATCTCACGGTTTATAATCGTGCTTTGACGTCAGAAGAAGTTCAAAAACGTAG
TCAACTTTTTAAGCGATCAGATCTTGAGAAAAGGCTACCCGAGGGAGCTCTTTTAACTGAAAAGACAGATGTCTTTAAAA
GCGGATATAACAATCAACCCAATAGTGAAGGCATCAATAGTTATCGTATTCCTGCCCTTCTCAGAACGGATAAAGGCACT
TTGATAGCTGGTGCTGATCAAAGACGGTTACACCACGCTGACTATGGCGATATTGGTATGGTAGTGCGTCGTAGTGAGGA
TAATGGAAAAACTTGGGGGGATAAGAAGGTCTTGTCCAATCTAAGGGACAATCCTGATGCAAAGGATCCTGTTGCACCAT
CTCCTCTCAATATTGACATGACTCTAGTTCAAGATCCAACGACGAAGAGAATCTTCGCAATTTATGATATGTTCCCAGAG
GGGAAGGGCATTTTTGGAATGCCTAAAATTAATGAAAAAGCTTATGAACAGGTAGGGGATAAGACTTATCAAATCTTGTA
TAAACAAGGAGAATTTGGGCATTATACTATTCGTGAGAATGGCGAAGTTTATGATGCTAATAATCAGAAAACAGACTATC
GTGTTGTAGTCAATCCTACAAAAGCAGATTATAGAGATAAAGGAGATATTTACAAAGGTCAGGAATTGGTTGGAAATATT
TATTTTGCCCAGAGTAAGAAAAATCCATTTAGAATAGCTTATACAAGTTATCTGTGGATGTCCTACAGTGATGATGATGG
AAAAACGTGGTCTGCACCAAGAGATATTACATCAGGGGTTCGTAAGGACTGGATGAAATTCCTTGGAACAGGTCCTGGAA
CAGGCATTGTGCTGCGTACAGGAAAGCACAAGGGGCGTATCTTGATACCAGTTTATACGACCAATAACGTATCACATTTG
AATGGTTCTCAATCTTCTCGTTTGATTTATTCAGATGACCATGGGGAAACTTGGCATGCTGGCGAAGCAATTAATGACAA
TCGTCAAGTAGGAGGTCAGAAGATACATTCTTCTACCATGAATAATAGGAATGCTCAAAATACAGAATCAACAGTTGTTC
AACTGAATAATGGAGATATCAAACTCTTTATGCGCGGCTTGATGGGAGATCTTCAGGTTGCTACAAGTAAAGATGGTGGT
GCAACTTGGGAAAAGGAAATTAAACGCTATCCTCAGGTTAAAGATGTCTATGTTCAAATGTCTGCCATTCATACCATGCA
TGATGGCATAGAATATGTTGTCCTCAGTAATGCAGGTGGACCAGAACGTACGAATGGCTTGGTGCACTTGGCGCGTGTTG
AAAAAAATGGTGAGTTGACTTGGTTGAAACACAATTTGATTCAAAAAGGAGAATTCGCTTATAACTCTCTTCAAGACCTA
GGAAACGGAGAGTATGGATTATTTTATGAACATCGTGAGAATGGGCAAAATCCCTATACTTTATCTTATAAGAAATTTAA
CTGGGATTTTTTGAGTAAAGATTTAATTTCTCCTAAAGAAGTCAAAGTGAAAAAAGCTGTGGATAGGGGAAAAGGAGTTG
TTGGCTTGGAGTTTGATTCAGAAGTTTTAGTCAATCAGGCACCAACTCTCAAATTGACTAATGGGAAAATAGCAACTTTC
ATAACCCAGTACGACAGCAAAACTTTGCTATTTAAGGTTGATAAGGGAGCTATTGGTCAAAAAATCACTGGTTTAGCATC
AGGAAGTATTGAAAGTATACACAACCTCCCTGTGAATCTGACAGGTGCTAGCATTCCTGGAGGAGTAAACGGCGGTAAAG
GAACTGTAAATGAAGTACCAGAATACAAAGAGAAAAAATCTACTAAAAAACCTGCTACAGAGAAAAAGCAGGCTAATAAA
GTCTTGACAAATCATCATAACCTTCCATCTACAGGTAGCACAACTAATGTGTCAATACTGTTTTTAGGTATTGCAACGAT
AATCTTAGGATTGTTGACAATGATAAATAAAAGAAAACAGTAA
>NanA_WP_221252740_Clostridium_chauvoei_JF4135_VAL_RefGene_NZ_JAIFVJ010000022_1_c7407-3508
ATGTGTAAAAAGAAGATTATGGCTATTATAATGTCTAGCTTATTTATTGCAAACTTATCGAATACTATAATTTATGCTGA
TATCAATGATAGGGCATACATTAATCAGTATGAACAGCAACGTGGGTCTAAACCTATTTCAGAAAAGTTAGTTCCAAAAT
CGGAGATAACAGCAACAGCTACTTCATCACAACCAGGAGAAGGAGCTGATAAAGCAATAGACAATAATACATCAACTCTT
TGGCATACACCGTGGGGAGGGGTAGATATAGGAAGTAATCCTCAAAGTTTAACATTAAACCTTGGGAAAACTAGGAATAT
TTCATCAATTCACGTAACACCAAGACAACAGGGGAATAACGGAATGATAAAAGAATACAAAATTTATGCGGGAGATAAAG
TAATGGCAGAGGGAACTTGGAAGACAGATGCAAGTACTAAATATGTAATTTTTAATGAACCAGTATCAACGGATAATATA
AGAATTGAAGCAATATCTACTGCAGGAGATACTAACAATAAGTATGCAAGTATAGCTGAAGTAGAAGTATATGAAGCATC
AAATTCAGAAATAGTTAAATTAGTTGAAGCTAGCAATAAGGTTATTAATAGTGGAAATGGTGGAAGCTATGAAGGTAATA
TAGATGAAGTTAAAACTTTAGAAGAAGGAACTGCAATTATTAGATTTATTAATAAGGGAAGTGGAATACAAAGCTTATTT
AGTATTAGTAATAATACTAGAGCAAATGAACATTTTCATGTTTATTTAAATGGTGGAACTATTGGGTATGAGTTAAGAAA
GCAAAGTGGAAATTTATCTACAGGAACTGTAAATAAAGCATTAAATGCAGGTATAAATACTCTTGCATTTAGAGCAGAAA
AAAATACAGGATATTCTATTTATTTAAATGGAGAAAAGATATTAGATAAAGCTGTTACTTCTGCTACATTCTTATCAACA
TTAGAAGGGTTAAATACTTTAAGTTTAGGAAAGACAGATAGAGCTTCTGGTAGTAATGAATATAATTTTACAGGAGAAAT
AGATTTCTTTGAGTTATATTCACAACCATTAGCAGATAGGTATTTGAAGGAAATAACAGGTGAAACTACAGCGAAAGAAT
TACCACTTCCAGAAGGTGTGTTAAAAACAGAACCTATCGATTTATTTGCACCAGGAGAATTAGATAGTAATAATTTTAGA
ATTCCAGCTTTATATACAACTAAAAATGGAAATGTTTTAGCATCTATAGATGTTAGAAAAGGTGGAGGTCATGATTCACC
TAATAATATAGATACAGGAATAAAGAGAAGTATAGATGGTGGGGTAACTTGGGATGAAGGAAAAGTAATACTTGATTATC
CAGGAGCATCATCAGCAATAGATACATCAATGATTCAAGATGAAGAAACAGGAAGAATATTCTTATTAGTTACTCATTTT
GCAGAAGGATATGGATTCCCTAATTCTACAACAGGAAGTGGATATGTTGAAATAGAAGGACAAAGATACCTTAAGTTATT
AGGAGCTAATAATTCTATTTATACAGTAAGAGAAAATGGAATTGTATATGATAGTAATGGGGAGGCTACAAACTATAAAG
TAGATGAGCAAAATGAACTTTATGAAAATGAAACACGTGTAGGAAATATTTTATTAAGTAATTCTCCATTAAAAGTAATG
GGAACATCCTTCTTATCATTAATTTATAGTGATGATGAAGGAGAAACTTGGAGTGATCCTATAGATTTAAATAAACAAGT
GAAATCAGATTGGATGAGATTTTTAGGAACAGGACCAGGAAGAGGTCATCAAATTAAAACAGGAAACTATGCAGGAAGAT
TAGTATTTCCAGTGTATTTAACTAATTCATCAGGTTTCCAATCAAGTACAGTTATATATAGTGATGATAATGGTGCTACT
TGGAATATGGGAGAAACAGCTACTGATGGTAGATTAATGAGTAATGGAGAAAAAGCTAATGCTGAAACAATAACAACATC
TACAAGTGGAGGGGTAGGTCAGTTAACTGAGTGTCAAGTTGTTGAAATGCCAAATGGACAATTAAAAATGTTTATGAGAA
ACACTGGTGGAAATAGTAGTTATGTAAGAATAGCTACTAGCTTTGATGGGGGAGCTACTTGGGATGATGATGTAGTAAGA
GATGAAAATATAAGAGAACCATATTGTCAACTAAGTGTTATTAATTACAGTCAAAAAATAGATGGAAAAGATGCATTAAT
ATTTGCAAATCCTGATGCAGGAAATAGAAGTAATGGAACTGTTAGGATAGGTTTAATAACAGAAAATGGAAATTATGACA
ATGGTGAACCACGTTATGACATTGAGTGGAAATATAGTAAAGTAGTAGCTCCAGGAACTTATGCATATTCTTGTTTATCA
GAAATGCCTAATGGAGAAATTGGATTATTTTATGAGGGTACAGGAAGTCAAGAAATGTCCTTTACTAGAATGAATGTGGA
TTATTTAAAATCTGATTTGCTACAAGATGCACCAGCAGCTAATATAATATCGTATAAAACAACTAGTGAAAATTATAATC
CAGGAGATAAAATAAATTTAAATATAACTTTTGATCAAGCAGTATCTCTTATAGGAGATAGAACTTTAACTTTAGATATT
GGAGGGAAAGATGTTACATTAACCTTAGTTGGTAAAGAAAGTGGTAGTGAATATTCCTTTGAAGGAACAATACCATCAGA
TATAAAAGGTGGTAAATATGGTATAACTCTAAAAGGAAAAACTGGATTAAAAGTAGTTAATATAATCGATAAAGTAACTA
ATATAAGTGAGGATAAAGATACAGGGTTAACTATACAAATTGGACAAGATGTAGTAGAGGTAGATAAAAGTGCTTTACAA
GATGTAATAAATACTACAACTAATTTAAATAAAGAAGATTATACAGAAGAAAGCTGGAGGGTATATGAAGATGCTTTAAA
CAATGGTAAATTAGTTTTAGCAAAGGAAGATGCAACCCAAGAAGAAGTAAACAATGCTAAGACTACACTAGAAAGTGCAA
TAGATAGTCTAGTTAAAAAGGAAAATCAAGAAATAGAAAAAAGACATCTTAAAATAGCTATAGATTATGCTGAAAAATTA
AATCAAGATGGTGGTCTTGAAGGTGTAGTAGCTGTAGTTGTTGATAAATTCCATAAAGAATTAAAAGAAGCAAAAGAAGT
TTATGAAAATATTAATGCTACAACTGAAGAAGTTGATTTAGCATTTGATGAACTAATGAAAGTAATTCATATGCTTGAAT
TTAAGCAAGGAGATAAAACTGAACTTAGAAATATGATAGATAAGATAGAAGCATTAGATAAAAATCTATATATACCATCA
ACTTGGACTAAATTAGAAGGTTCACTTGAAAATTCTAATAAAGTATTAAGTAATGAAAATACTATGGAGGAAGAGGTAAA
AGAAACCTTTGAGGAATTAGTTAGAGCTTATGCGGAAATCAGATTAAAACCAAATAGAGATGCTTTAAATGAACTAATAA
AAGATACTGAAAGTCGTGACTCAAGTAAATACACCGAAAAAACATGGAAGGTTGTAGAGGTTGCATTGTTAAAAGCTAAA
GAAGTAAGTAACAATGAGGAAGCTACTGCAAGGGAAGTAAAAGAGGCTGAAAAAGAGTTACGAGGAGCTGTTGATAAACT
TATAGCTAAAGATAATGGAAATGGAGGTTCATCAAGTGGTGGAGGATCATCAAGCAATGGAGCTTCATCAAACAATACTA
CTACATCAGGAAAGAATAATACAAGTATTGGAAAGGGTAAAACATTACCAAGAACAGGAGGAGTTCCAGCTGCTGCAATA
GGATTATTCGGAGTAGTTACAACAGCAGTAGGTACTATAATTTCTAAAAAGAAAAAATAA
>NanA_WP_226079131_Edwardsiella_tarda_TX01_VAL_RefGene_NZ_BGMJ01000006_1_c143752-141626
ATGAATAATAATTTATTATTACTAACGGCGGGCTGCCTATTAAGCCTTTCGTCCGGTGTACGTGCGGTGAGCGTGATGGA
GAGCGGGGTGCCACATGATGGCTGGCATGCACCCATGCTGATTTTTGCCGAACACGATCGAACGGCAAATAATGGCTGGC
GTATTCCGGCGATTACGGTCACGCAGGGTGGGGCGCTTATTGCCGTCAGCGATGCCCGGGCGGTCGGTACCAGCGATATA
GGTCAGAATCAGGATGTGCATTTTGGCTATAGAATATCCTACGATCGGGGGGACACCTGGGGTGAGATCCACGATATCGC
CCCCAGTTTTAATGGTAAGCGACAAATCTCCGATCCGGCCATCGTGTACAACCCAGACTCGGGGAGTACGTTTCTGTTCG
GCTATTACAACGATCGCTTTATCACCAGTAAACCGCTCAGCCGCGTTTCTGATTTCTTTATGTTTACCTCTGACGATGGC
GGAAAAACATGGGATCGGGGCACCAGTCTGTACGATCTGGCGCCGACGGGCTACAAATATATACTGCAGGGCCCGGGCTC
CGGGATGTATCACGACGGCACGCTCTATCTCGCCGCTCAGGCGTGGCATCACGATAGGGACAGTAGCCTGGTGGGAAGCG
GTGCGACGGTAACCTCAGGATATCTCTACTCATCGGATAATGGCGTAACGTGGAATTCAGCCTGGCTACGCCCCGATGAT
AAAATTGTGGGTGCCCCGGGGACGGGAGTGGACGATCTCCCCGACATCACCTCCGAGAGCAGCGTATTCCACCACGATGG
TCATATCTATTTGGCCGCCAAGTCCGAGACATCGCGGGAGAGCAAGTCGCGGGTCGTCTATCGGACAAAGGACAACGGCC
AGCGCTGGGAGCGGGTAGAGGAAGCATTCCTGCCGGAGAATATTTCCCGCGCCGAGACGAGCTCGCTCTCTCTGGATGAC
AGCGTTTATCTGGTTGGCTACAGCACGGCGACGGAGCGGGCTAACCGTGATGGTATCTATATTACCACCAATACCGGGCG
CACCATCCAGGTGTATGACTCACCCTCCTATGGCTATACCTCAATGACAAAGGATGAGGATAACCTGTATATCCTGTTTG
AAGGCGAAGGGGATATCTATCTTCAGCGCTATGACATCGCCGCGCGAGACTATGCCAATATCAGCGCCACGATCTTAAAT
CGCAGCAACGATTTATTCGATATCGCCACGAAGCTCAGGACGGCGTCGTCTTATATTAAGGGGGGCTATGGTAGCCATGC
GTCGTCAGATGCCGAATTTGTGTATGCCGACGACTGGGGGAAGCTGGGGGTGTTTTTCGCGAGGCAATCCGAGAATAGTC
AGCGTGTGCCCGGGACTATCCAATATACCAATAGCGATGTGTCGCTGACCTTGGCCAAAGATGATATTTTATTCTCTGGC
GATAATGTCTTTGTCGGCTATCAGCATAGTGATATTCAATACGACAATGACGCTGCTAATAAAGTTAAGTCGGTGCTGGC
TGGCTATTCATATCAACATGACTTTGGCGTCTTATCCTATCACCTGATGGTCAATACGATTTATGGTGAAAACAGATTCT
CACGCAATCGTCGAGAGGGGTTAGGGCGTAAGGCCGATTTTAACGCCTATAGCGTGGCTATAAAAAATATGCTGGCCAAA
GACATTTACCTTGCCGATGGTTTTTACGCCGGCGTCGCGTCGGGGCTTCACTCCACGTTTTTCAGTCATAGCGCGATTCA
GGAGAGGGGAGGCAACGGTTGGAATAATGCGAGCGTGGACTCCGCCGATCACGCCTCGAACCAGCTTTTGCTCGATGGAC
AGCTCAGCAAGCGGCTTCATATCATGCAATCGAACGAGCTGACGCTGACGGCCAAAGCCAGCTACCAGTATGAGCTGATG
GACACGGCAAAGTGGGCCGAGGCGTACCGAGTGCTCGATGCCCGGCGTCTGATGCCAGCGCCGGTAAAGCGCTATCCGCA
TGGCTTGGCAACTGGCTATCTGGAGGCGGCCCTGAGCCTTCATCCGCAGGCCGTTATCGCCGCGGGGGCATCGCTCAATA
CCGATGGTGACGGGCTGGTTGCCGGCAGCTTCACCTACACCTTTTAG
>NanB_AAG35309_Pasteurella_multocida_86_1913_VAL_RefGene_AF274868_1_77-3289
ATGATGAAAAAATTTAATCCTAGTGTATTGGCGTTGTCCATATCAAGTCTGCTACTCACATCCACATTGACCTTTGGTCA
AATCCAGCAACAAGATAAAGCACACTTTGGTGTGAAAGAACATCAAGAAAGCCTACTCTTTCATCAGAGCTTAGTAAAAC
AAGGTAGTGATAATGTGCCAATTTGGCGCATTCCGTCTTTATTAAGAACAAAAGACGGTGTATTAATTGCCGCCGCAGAT
AAGCGTTGGCAACACCGTGGTGACTGGGGCGATATTGATACCGCAATCCGAATTAGTCATGATGATGGGAAAACATGGGG
AAATATTACAACGATTTTGGATTTGCCATCACAAAATGGAGAGAAATCACCAATTAGAGATGATGCGCCAACGTTTAATC
CTTGGGCACATCGTAATAATAGTTCTGTAGCAACATATCGAAACTCAGCATTTTTGATTGATGCACAAATGGTACAAGAT
AAGCGCAATGGTCGAATTTTTCTGGCTGTAGATATGTTCCCAGAAAGTACAGGTTTATCGGGGCCATCAGATAATGGCGT
TACTGAGTTTGGTAGTGGATATGTAAACATTGATGGAAAACAATACTTAAGACTTAATAAAAAAGAGGGATATACTTCTA
AGCAATGGACTCTGCGCGAAAACGGAATAGTTTTTAATGAAAAAAATGAGAAAACGGGATATCGAGTTGTTATAAATGGC
GACCCTAAGAAGAATTTCAAAGATCTCGGGGACGTATATGATCAAGATAATAATAAACTTGGAAATATTTATTTAAAACA
AACAGAAAGGAATGCAACAGTTCCTTTCATTGCACCTAACACCTCTTATTTTTGGCTAACTCATTCCGATGATAATGGAA
AAACATGGTCTAGTCCTATTGATTTAACATCGCAAGTGAAAAAAGATTGGATGCGTTTTTTTGGCACAGGACCTGGGGTG
GGAATTCAAACAAAAAAAGGAAATTTACTCTTTCCTATTTATTATATTAATCGCCATGGTAAACAGTCCTCTGCGCTGAT
TATTAGCAAAGACGGTGGAAAAACATGGGATTTAGGGCAAAGTCCAAATGATACACGAACCGAATTATATGGTAAGAATT
CAGAGACATTGAATAGTAACTCTAGTGGTCACGAATTAACTGAATCACAATTAGTCGAGTTACAAAATGGTGATTTAAAG
CTTTTCATGCGTAATACAAGTGGTCGAGTTATGATGTCTACTTCTAAAGATGGAGGTTATAGTTGGATTGAAACTAAGCA
AGTACCAGAGTTAAATCACGGCTATTCACAACTTTCTGTCATTAAATATTCCAAAAAAATTAATGGAAAAGAATATATTG
TTTTTTCAGGGCAATCAGTGTCCGGGAATAGTGGTGATAAACTTCGTCGAGATGGGAAACTTTTCTTAGGTGAAGTGCAA
GATAATGGTGATATTAATTGGGATACTACAAATTTAGTCAGAAACATTAAGAGTTCTGGATTAGCTAAGCAAGGTTCAGA
AGTTTATCCAAACGGCTATGTTTACAGCTCAATGGCGGAATTAGGTGATGGCAGTATTGGTTTAGCTTATGAAAATACGA
CAGACTACACCACAATCATGTATCTCCCTATTGAAATGCAAGAATTTTTTTGGAAAGCCGGAAAAATCTTTAGTGATGTG
CGTCAGAAAGAACCATTAGTGTTTACTTATGATGGAACGGAGACATTGGAAAAAATTGGCGATGGGATTGCGATTAAACG
TGGTGAAGGGGAAAGTCAAAGTGGAATTAATGTGAGTGAAGGCTTGCTTGTGTTGGATCAGCAAACGAAAGACGGTAAAA
ACAAAGCCTTTACTCAACTTACCCTTAATAACTCGGGAGTAGCTCAAGTTAATTCCACACAAAATATTGATCGGTTCGTT
GTGAACAACGGTGCTACGGGGTATTTGCAATTTACGGTCACAGATACTCACTCTCCACGACTTAAGATTAATCAAGACGT
GACTGCACATGGGCAGATTGTGGCTGTACAAGTCAACCTACAGAAAAAACTCAAACCAAATGATAAAGGTTATTACCATG
CCCAAGGAGAAGAACTAATCGCATTTAAGGATAATGGACAAGTCAAATGGCGTTTAGTTAACGATGAACTAAAAGATGGC
ATGTATGTTTATACTTTGGCTTCAGTGGCTAAACCAAGTGGTTTACGTACACCAAGTCAGCCACATTCACTCTATTTAAC
AAATAAGTTAATTACAGCAGATGGTAAAGCCGTATCCACGGTCGCTCCATTGAAAGCACCATTAACCGTAAATGCTCGCC
CACAAGTGAATCCGGTATTAGCTTCTTATTTAACCGCCAATCTTGCGCTTAATAAAATGAGCGAGCAACTTCAGCAAAGT
TTTATGCATGAAACGCGTTTATTGCAAGAAAAAGATCGCAGTATTTTTGTTAAGTATCTTAATGGTAAACAAAAATATGG
CTCAAACTTAAGCTTTTATGACTATGGGTATGATTTTAATGCGAGTTATAGCGGTGTGATGTTGGGAGGCAAAGTATGGC
AGTCTGAACGTGGTAACCATGCCCTGTATACAGCATTGAATAAAACGTCCTATAAAGTGACGCCGAAAGCTGTAGATGGT
GAGACGAAAGCGAAATACCAAAGTTGGGGAGGAAGTATAAATTGGCATAGTAACTTGCCTCACAATCTGATAGTAGATTT
ATCAACCGGCTATCAAAAACATAAGGGCGACATTGAACATGCAGGTCATGTGAAAGGTTATACTTTTAATATTGGTGCGG
ATTTAGGTTATCGCTATCAATGGATGAAAAATGCGTTTATTACACCAATGGTTGGTTTGCATTATTTATATGCCTCGCTT
TCAGATGTCAATGACCAAGCGAATAAAGCGTTATTGAAATATAATAATTTCAATGCGTTAAAAACGAATTTAGGTGTTGA
TGTGAACTATCGAATCGGGAAGTTTGAAGTAAAAGGTCTACTTTCTTACGATATGTATCAACAAAAAACGCGTCAATTGT
ATGTTGATGATGTAGCATATAAGCAAGGTAAACTGGCTGATACACTTCATTTAAATACACAATTCGTTGCCCATTTAACG
CCACGTTTTGCATTTTCAACGGAAGTTGGTTTCCAGCATGCGCGGAATAAAGGACAGTCTTCCTTTGCTGTTGGGGCACA
TTATCAGTTCTAA
>NanB_Q54727_Streptococcus_pneumoniae_ATCC_BAA_334_VAL_RefGene_NC_003028_3_c1589236-1587143_
ATGAATAAAAGAGGTCTTTATTCAAAACTAGGAATTTCCGTTGTAGGCATTAGTCTTTTAATGGGAGTCCCCACTTTGAT
TCATGCGAATGAATTAAACTATGGTCAACTGTCCATATCTCCTATTTTTCAAGGAGGTTCATATCAACTGAACAATAAGA
GTATAGATATCAGCTCTTTGTTATTAGATAAATTGTCTGGAGAGAGTCAGACAGTAGTAATGAAATTTAAAGCAGATAAA
CCAAACTCTCTTCAAGCTTTGTTTGGCCTATCTAATAGTAAAGCAGGCTTTAAAAATAATTACTTTTCAATTTTCATGAG
AGATTCTGGTGAGATAGGTGTAGAAATAAGAGACGCCCAAAAGGGAATAAATTATTTATTTTCCAGACCAGCTTCATTAT
GGGGAAAACATAAAGGACAGGCAGTTGAAAATACACTAGTATTTGTATCTGATTCTAAAGATAAAACATACACAATGTAT
GTTAATGGAATAGAAGTGTTCTCTGAAACAGTTGATACATTTTTGCCAATTTCAAATATAAATGGTATAGATAAGGCAAC
ACTAGGAGCTGTTAATCGTGAAGGTAAGGAACATTACCTCGCAAAAGGAAGTATTGATGAAATCAGTCTATTTAACAAAG
CAATTAGTGATCAGGAAGTTTCAACTATTCCCTTGTCAAATCCATTTCAGTTAATTTTCCAATCAGGAGATTCTACTCAA
GCTAACTATTTTAGAATACCGACACTATATACATTAAGTAGTGGAAGAGTTCTATCAAGTATTGATGCACGTTATGGTGG
GACTCATGATTCTAAAAGTAAGATTAATATTGCCACTTCTTATAGTGATGATAATGGGAAAACGTGGAGTGAGCCAATTT
TTGCTATGAAGTTTAATGACTATGAGGAGCAGTTAGTTTACTGGCCACGAGATAATAAATTAAAGAATAGTCAAATTAGT
GGAAGTGCTTCATTCATAGATTCATCCATTGTTGAAGATAAAAAATCTGGGAAAACGATATTACTAGCTGATGTTATGCC
TGCGGGTATTGGAAATAATAATGCAAATAAAGCCGACTCAGGTTTTAAAGAAATAAATGGTCATTATTATTTAAAACTAA
AGAAGAATGGAGATAACGATTTCCGTTATACAGTTAGAGAAAATGGTGTCGTTTATAATGAAACAACTAATAAACCTACA
AATTATACTATAAATGATAAGTATGAAGTTTTGGAGGGAGGAAAGTCTTTAACAGTCGAACAATATTCGGTTGATTTTGA
TAGTGGCTCTTTAAGAGAAAGGCATAATGGAAAACAGGTTCCTATGAATGTTTTCTACAAAGATTCGTTATTTAAAGTGA
CTCCTACTAATTATATAGCAATGACAACTAGTCAGAATAGAGGAGAGAGTTGGGAACAATTTAAGTTGTTGCCTCCGTTC
TTAGGAGAAAAACATAATGGAACTTACTTATGTCCCGGACAAGGTTTAGCATTAAAATCAAGTAACAGATTGATTTTTGC
AACATATACTAGTGGAGAACTAACCTATCTCATTTCTGATGATAGTGGTCAAACATGGAAGAAATCCTCAGCTTCAATTC
CGTTTAAAAATGCAACAGCAGAAGCACAAATGGTTGAACTGAGAGATGGTGTGATTAGAACATTCTTTAGAACCACTACA
GGTAAGATAGCTTATATGACTAGTAGAGATTCTGGAGAAACATGGTCGAAAGTTTCGTATATTGATGGAATCCAACAAAC
TTCATATGGCACACAAGTATCTGCAATTAAATACTCTCAATTAATTGATGGAAAAGAAGCAGTCATTTTGAGTACACCAA
ATTCTAGAAGTGGCCGCAAGGGAGGCCAATTAGTTGTCGGTTTAGTCAATAAAGAAGATGATAGTATTGATTGGAAATAC
CACTATGATATTGATTTGCCTTCGTATGGTTATGCCTATTCTGCGATTACAGAATTGCCAAATCATCACATAGGTGTACT
GTTTGAAAAATATGATTCGTGGTCGAGAAATGAATTGCATTTAAGCAATGTAGTTCAGTATATAGATTTGGAAATTAATG
ATTTAACAAAATAA
>NanC_WP_000739360_Streptococcus_pneumoniae_ATCC_BAA_255_VAL_RefGene_AILN01000006_1_c223750-221528_
ATGAAAAAAAATATTAAACAATATGTAACCTTAGGTACTGTAGTGGTATTATCAGCATTTGTTGCTAACTCAGTTGCAGC
TCAGGAGACTGAAACTTCTGAAGTATCAACACCAAAGTTGGTGCAACCTGTTGCACCAACGACTCCGATTTCGGAAGTAC
AACCTACATCGGATAACTCTTCGGAAGTTACTGTACAACCTCGAACAGTTGAAACTACTGTTAAGGATCCATCTTCTACA
GCGGAAGAAACTCCTGTCTTAGAAAAAAATAATGTTACTTTAACAGGGGGCGGAGAAAATGTTACTAAAGAGTTAAAGGA
TAAATTTACTAGCGGTGACTTTACTGTAGTGATTAAGTACAATCAGTCAAGTGAGAAAGGCTTACAAGCTCTGTTTGGAA
TATCTAATTCCAAACCCGGTCAACAAAATAGTTATGTAGATGTGTTCCTTAGAGACAATGGTGAGTTGGGGATGGAAGCG
CGTGATACTTCTTCCAATAAAAATAACCTAGTATCCAGACCTGCTTCAGTTTGGGGTAAGTACAAACAAGAGGCTGTGAC
TAACACTGTTGCAGTAGTAGCAGATTCAGTCAAAAAAACATATTCTTTATACGCAAATGGTACAAAAGTAGTAGAAAAGA
AAGTGGATAATTTCCTAAACATCAAGGATATTAAAGGTATTGATTACTATATGCTTGGGGGAGTGAAACGTGCAGGAAAA
ACGGCGTTTGGTTTTAACGGAACACTAGAAAATATCAAATTCTTTAATAGTGCATTGGATGAAGAAACTGTTAAAAAGAT
GACAACAAACGCTGTTACTGGACATTTAATTTATACGGCTAATGATACAACAGGTTCTAACTATTTCCGTATTCCAGTTC
TGTATACTTTTAGCAATGGTCGGGTATTTTCAAGCATTGACGCTCGTTACGGTGGAACTCATGATTTCTTGAATAAAATT
AATATTGCTACAAGTTATAGTGATGATAATGGTAAGACATGGACTAAACCAAAATTAACATTGGCATTCGATGATTTTGC
GCCAGTACCATTAGAATGGCCTCGTGAAGTTGGTGGACGTGACTTACAAATCAGCGGTGGTGCAACCTATATTGACTCTG
TTATTGTTGAAAAAAAGAACAAACAAGTACTCATGTTTGCTGATGTGATGCCTGCTGGAGTAAGTTTTAGAGAAGCAACT
AGAAAAGATTCAGGTTATAAACAAATTGATGGTAATTATTACCTTAAATTAAGGAAACAAGGTGATACTGATTACAATTA
TACTATTCGTGAGAATGGTACTGTATACGACGATCGTACCAACAGACCAACTGAATTTTCAGTAGATAAAAATTTCGGTA
TTAAACAAAATGGTAATTATTTGACGGTAGAGCAATATTCGGTTTCATTTGAAAATAATAAAAAGACTGAATATCGTAAT
GGGACTAAAGTCCATATGAATATCTTCTACAAAGATGCATTGTTTAAAGTAGTGCCAACGAACTATATTGCATATATTTC
TAGCAATGATCATGGCGAATCTTGGTCTGCACCAACTTTATTACCTCCTATAATGGGACTTAATCGGAATGCGCCATATT
TAGGTCCTGGACGTGGAATCATTGAAAGCTCAACTGGACGTATTCTTATTCCGTCTTACACTGGTAAAGAGTCTGCGTTC
ATTTATAGTGACGATAATGGAGCATCTTGGAAAGTTAAAGTAGTGCCACTTCCTTCTAGTTGGTCAGCAGAAGCACAATT
TGTAGAATTGAGTCCAGGAGTAATTCAAGCATATATGCGTACAAATAATGGTAAAATTGCATATTTAACAAGTAAAGACG
CAGGTACTACTTGGAGTGCACCGGAATATTTGAAATTTGTTTCAAATCCAAGTTATGGAACACAATTATCAATCATCAAT
TATAGCCAATTGATTGATGGTAAAAAGGCTGTCATTTTAAGTACTCCAAACTCCACAAATGGTCGTAAACACGGACAAAT
TTGGATTGGTCTAATTAATGATGATAATACAATTGATTGGCGTTATCATCACGACGTTGATTATAGTAACTATGGATACT
CATATTCAACATTGACAGAGTTACCAAATCATGAAATTGGATTGATGTTTGAAAAATTTGATTCATGGTCTCGTAATGAA
CTTCATATGAAAAATGTTGTACCATATATAACATTTAAGATTGAAGATCTGAAAAAGAATTAA
>NanH1_EPI44993_Gardnerella_vaginalis_JCP8151B_VAL_RefGene_ATJH01000171_1_505-3219
ATGGAACGTCGTTCAACGAAGACGACGAACCTGGGTGAAGAAATTGCCAATATCGGGGGTTCGGCACACACGCGATTCAA
TCATGCCGTAATAAAAATTACACCATCTAGTGAAATCAAAAAATATAGCGAAAACGAATCGGGAATCAATCGTAAAGATA
AAAACGATGGAATAAATCAAAACGAAGGAATAATAAGGTTCAAATTTGTAGCAAATGCGGATTGCGATTTATTAAATATT
AAGCCCGCGCAAAAGTCGCAAGCTTCCGCGCTACAAGAGGACGCAACTCCAATAATAAAAATAAGTATTAAAGAAGATGC
TCCCCTACTTAGTGCGCAAAATCTTTTAGAAGATAGCGCCGACGCAAACGGTGCGAAAGAAATTGCGCTGCACATGGAAG
ATGCGCTAGGCGCATGCGATGGGCGCGAACACGATTTTGCAATAACGTACGGAAGTTTTGGAAGCCGATTCTATTTAGAC
GGATACCAGTGCTTTGCGAGCGCAACGAATCTTGGACCGCAAAGAGTGAGCGAAAAAGCGGCCGAAGTGTGTGCAGCGCA
GGCAGAATCTTCGCACATCTACGACTTTTACTACTCAAACCACTTGCCAAATCCAGAAGAAATCGCAAATTCAGCCACAC
AGGCACAGCCAGACATATGGTTTGCAGGACCTACGATTTGCGCAAGAGACATAAAACGCGTATCTTGCAAGTCGAGCGGA
ACTTTGCACATTCAATTTAGATTGCGAGGCCCAGGCCAACATGGAGTACTTTTTGCTGCTGGAACTGTTGGAACAAAAAC
TAATCTAGATGCTAGCGAAAAAATAAGCGTGTACGCAGGACCAGAAGGCATAAAAATCACGCTAATCGACGACGAAACGT
GTGTAAAAAGCGTAATCGAAGCAGCCGCAAGCGTGGACGACGGCGAATGGCACGACTTGATTATTCGCGCAAATCGCGGA
GCAACCGACATTTACGTAGACGGATACAGCCAGTCGCACAACATAGGGCAATTCTGGTTTGCAAACATACCAGACTTAGA
CGCCGTAAGCATTGGCGAAGACTTGCGCGGAGTGCGATTAATGGGCGAAGCTAGAACAGGCGGAATCTACTTTAGCGCAC
TAACCGAAGGCCAAATCCAAAGAATATCAAGAGTAAAGCCACTTGTAACAACTGCACTATTTGACACGGGATATGCGGGC
TCTCGCAACTACAGAATACCGTCGCTTGTAAAGACGCACATGGGAACGCTAATCGCAGGAGCAGACCAGCGAACAAGCGT
TTCAAACGACGCTCCAAACCACATAAACTTTGTGATTCGCAGATCCGCGGACGGCGGCAAAACGTGGGGGCCTTTGCAAA
CCGTAATCAACATGCCTGGCAAAAACCTTGGAAAACTAGGCGCGAGCGCAATCGACTCCTGCCCTGTTTTAGACCCAGAA
GGCAAAAGCGAAAGAATTAACGTATTAATCGACATTAATCCTGGCGGAATTGGGCTAACAAATTGCAAAACCGTTGTAGG
CGTAGACGAATGCGGAAGAATCAAGCTTATAGACCGCTTAGGCGGCAACTACGCGGCAGCAATGGACGCAAGTGCGGCCG
TAAAATTGCCATGCGATTCTAGCGAAAAAGAATTCGCAACAAAGTGGCTAGTTTTCCCAGACGGAAGCATAAAAAATTGC
GATTCGCATGACGATTTGAATGACGATTCAAACAACATCTTGAACAGTAATCAAACTTGCGACTGTTCCACGTGGAATAT
ATGGAAATCGCCAGAAATTGCAAGCGAAAGTCAGCCATTATTTGCCGAAAAAACGTGTTATATAGCGCAAATCTACTCGG
ACGACGACGGCAAAACATGGAGCGCGCCACGCTTAATCAACCACATGGTTAAGGAGCCGTGGATGAGCTTTGCGGGAGTG
TGCCCAGGGAACGGAATTGTTATTAGGCACAGCGAAAAACATTACGGCAGAATACTCGTGCCATTCTATTGCAGCGGCCA
AAGCAAATCGCACTATTCTTCGGGAGCACTTATTTCAGACGACGACGGCAAAACGTGGAGCCGAGGCAAAATGATTAACG
AAGGGCGATTAATCAACGGAAAAATCGTAGACCCTGCAACAATGCAAGACGACGATGCAACAAGCTCCGAAACTGTGTTT
GTTGAACGCAAAAATGGCGATATTCTAGCTTTCTTCCGCAATCAAAATCGCTCGGGATGTGTAGGCAAAGCCATTAGTCA
CGATTGTGGAGAAACGTGGAGCGAGCTGATTTTTGACACAAGTTTGCCAGAGATATTCAGCCAGCCGAGCGCAACCTGCT
TTAGCAGCGAAAACGATAGAAACGCACAAAACGCAGACTGCATAGCATTTGCAAACGCAAGCCAAATGATGCCGTACCGC
GGTCGCGGAGTTGTGCGATTTAGCTACGACGGCGGCAAAACGTGGGCAAAAAGCGTGTGCATAAACCCGTTCCATCACGT
TTATCAATGCCTTAGCTCTAGCAATAAACGAACTTTGCAACTACTGTGGGAAAGAGAGACTACTGGAATTTATATAACAG
CAATAGATTCCTCGCTTTGGCAGCAAGATAGTTTGCACGCAGGTTTCAAAAACAAAGTACACACAAACAAAGTACACACA
AACGAAAAAATGGAAGATACAAAAGAGAGAAGACTCAAGCGAACTGAAAGGAGCCAAAATGGAAGAGACATTTAG
>NanH1_WP_012577044_Bifidobacterium_longum_subsp_infantis_ATCC_15697_VAL_RefGene_NC_011593_1_c745180-742898
GATTCCGCGCACACGCGGACGGCCGCATCTTCGATGCCGTCAATGGATCGGCGAATGACGCGCCGCTCCTCATATGCGCC
ATCGAACATGACGCTCTGCGCGTGCGCGCGACGACGCCACGACAGCACGTCGATTTCGACATCGAGGACACGACGGGGAT
AGCCGACGGCGCCATGCACACGTTCGCGCTCACATTCGGCGAGTTCGGCACGCGCGTCTACCTCGACGGCTCCCAGTGCT
TCAGCGGCACGGCGAACCTGTGCCCCACGACGCTCACCGGAACCGAGGGGTCAGGCCAAGGCGCGATTCGCCTCGCGGGC
CCGTCCATCGACGTGACCGACATGCGTCTGCATGCAATCCCCCTCACCTCCGAAAGCATCGCCGCCTTGACGCCGAGACC
CGCACCGGACATCGACTTCGCCGCGGCCCAGCTCGCCCCGCGAGATGTGCGCCGCGTGCGCACGCTACGTTCCGGCACGA
TCTTCATGCATTTTCGTGTGCGCGGACCCCGCCAGTACGGCACGCTTCTCGCCGCCGGCGAGCGCGGCGAGGAACGCCTC
GCCGTCTCGATCGACGACAACGGCATCACGATGACGGCCGCGGATGGCCTGTATGAGCCATCCACCTACCATGCGCGCGG
CGCATGGGATGACGGCCGATGGCATGATCTGTCGATTCGTTCCGCGCGTGGCGCCATCGACATGTACGTCGACGGCTGGC
ACGAACTGCATCAAGCGGGACAGGTGTTCTTCGGCGACTGGCCGCAACTGGATGAGGTGGCCATCGGGCAGAACACGGAA
GGCGTCAGGCTCATGGGCGAGGTGCGCAACGGCGGCGTCTTCACGACCCCGCTCACCGACGGCGCGATCCGCAGGCTTTC
GGACGCACCGGCGCTAACGACGACCGCACTGTTCGACAAGGGTTACCACGGATCCGTGAGTTATCGCATCCCCTCGATCA
TCCGCACCCCTCATGGCGTGGTCGTCGCCGGCGCCGACCAGCGCACCGCGATTGCGAATGACGCGCCGAACCACATCAAC
TTCGTCATGCGCAGGTCGCTTGACGGTGGCCGCACCTGGCTCGACATGCAGACCGTGATCGCCAATCCGGGCGAAGGCGT
CGACGGCGCGTGCACAATCGACTCATGTCTTGTATGCGACGAACGCAATGGCCGTCTCACCGTCCTCATCGACCGCTTCG
CCGGCGGCGTCGGGTTGCCGAACAACACGCCCGGCACCGGGGTCGACCGGCACGGGCGACCGTGCCTGTACGATCGCGCA
GGCACACGCTATGTACTCGCCGATGACGGCACGGTGCTTGACGGCGGCGGCGAGCGCACCGGATACCGGGTCGACGCGCA
CGGCAACGTGACGCACGAGGGACGGGCCTCGGGCAACATCTACCTCAAGGAGGGCGCTGACCCCGACGAATCACTGCTCA
TCGAACGCACGAGCTTCATCATCGAACTGCATTCCGACGATGACGGCGAGACGTGGAGCACACCACGCAACATCAACCAC
ATGATCAAGGAGGATTGGATGCACTTCCTGGGCGTCTCGCCCGGCAACGGCATCCAGCTCCAGGCCTCCGAACATCGCGG
GCGTCTGCTCGTCCCGTTCTACTGCACCGGCGCCTCACTCAAGCATTACTCGGGCGGAGCGCTCATCAGCGACGATGGCG
GCGACACATGGCGACGTGGTTCGATGATCAACGACGGCCGCATCGTCAACGGCACCGCCGTCGACCCGAAGAACATCCGG
GACGATGACGCGACCACGCACGAATCCGTGTTCGTCGAGCGCGCGGATGGCACCGTCGTGTGCTTCTTCCGCAACCAGAA
CCATGCCGGGCGCATCGGCGTCGCGCTCAGCCACGACGGCGGCGAGACATGGGATGACCTGTACTTCGACAAAGACGTCC
CCGACATCTTCTGCCAACCGAACGCCGTGGCCTGCGCGCCGCGATCGGACACGATGGTGTTCGCGAACGCAAGCCAGATG
CTGCCGTATCGCGGCAACGGGGTGCTGCGGCTGAGTCTGGACGGCGCACGCACATGGGCGGCGCATCGCTGCATCAACCC
CTATCATTACGGCTATCAGTGCATGACGATGCTGCCGGACGGCGAACTCGGATTACTCTGGGAGCGCGAGACCGCGGGAT
TGTACTTCACCACGCTGCCGTTGAGCGTATTCGGCGCGGCCGAAACGCACTGA
>NanH2_ACJ53406_Bifidobacterium_longum_subsp_infantis_ATCC_15697_VAL_RefGene_CP001095_1_2618063-2619247
TCAGCACCCTCCCTCACCAGACAGCGGAAAACCGCCGATTCCGTCGACGTTCAGCTGGCCGTTGAGCCAGTCGAGCGAGA
TACGGGTGTACATAATGTTATTATTATCACCTTCATACAGCAGGCCATAGCCGCCGCCGGCCTTGTGGCTCAATGCGGCG
ATCACCGAATACGCCATCGGCCCTGTCGTGAACCGTCGGCCGGCACTCCAGGTCTTGCCGTCATCGATCGAGACGCGCAC
CAGACCATCGATCCTGTCCGAAGGCGACGAGGAGGAATACAGCAGAACCTTGGCCTGCGCCGACCCCTCGGGGGCATCGG
GGAACGCACGGGCAATCTGCGCGTTGTTCTCGGGATCGGGCAGCTGCGTTTCACGGATCACCGGACCATACGTGGCGCCA
CCGTCCCGGGAGATGGCGACATAGCGGCAACCGTTTCCATCGGAGGAACGCGAGTTCAGCATCACACGGCCATCGGAAAG
TTCCACGACTTTGTTCTCGTCCATGTGATCGCCGACGGGGGTGCCTGCATGCCAGGTTGCACCGTGATCGTCGGAGAAGA
CCGATACCGCACGGTAGCGGCCGTCGAGCTCCTTGATGGTGTACTGCTGGATCAGGCGCCCCGCATGCTCGCCATACGTG
AGCTGGATGCCGGCACCGGAAGAAGCGAACCGTGAAATCCATGATTCGCTGTTCGTGATGTCGGCGGTGATGATGCGCGG
CTCGCTCCACGTCACGCCATTGTCGATGGAACTGGTGACGGCGGCTTGAAGCACCTCACGCGCAGAGGGATCGACGCCCG
CCTGGGAGGTTCCGAAACCGGCGTCATAGGATTTGACGAAGAACAGGAACACCTCTCCCGTCTGCCGGTCCACCACATAG
GACGGATCGGAATACCCGTATTTGTCGACGCCATCATGCCCGGCGGCCACAACATGCTGCGGCTCGAATGACCGGCCGCC
GTCTTTGGAGATACGCTGCACGATCGAATTGGCTTGCGGGGCATCCTGGCAGTTATGGGGCCGCGCGTCGAACGCCGCGA
GGATCCAGCCGTTGGGCGCCTCGGCAAGGGCCGGAATCCGGTAGCAGGCCACACCGTAATCGCCTGGGGCCGCCAGACTC
ATCGCTCCGTCATGGTTCGCGCCGCACACAGTATTGTTCGTATTCATCATCCCGTTCTCCGTCAT
>NanH2_EPI46727_Gardnerella_vaginalis_JCP8151B_VAL_RefGene_ATJH01000056_1_269-3073
ATGATTTTTACAATGCTGTGGAATTCATGTAAAACAGTTACAAAAATAGGAGTGCGTATGCGTAGAAGTGTCATAGAAGA
TGCAAAGCGCGTTGTTGGTACTGTTGTTGGAATTACTCTTGCAATAGGCTTATGCTCTGGCGTAGCTAATGCTACTTCAG
AAAAATCCAGTAAACCCAATAGTTCAGTTTTGCAAATATCACTTAAAAGAACTGATGGCCTTAAAGATAATGTCCAATTA
AATAGTAGGCTAACATATACGGTTACATATACAAATAAGGGTTCACAACCAATAACTGCGTATCCGTATGAAAGTAATAT
TTCCGATATTAGAGTTGGGGATTCAAACAATTGCCGCTGGGCAAATCTTAAGCCAGGTGAAACTCAGCAGTGCGGCTTTG
GGTACCATGTTGTAACCGAAGAGGATGCCAAAGCGGGTAAATTCACACCTAAAACAGTTTGGAAAGTTTCAAAAGATAGG
GACGGTAACCAAGTAATCGAAAATAACATTGTTGTTGAAGACAAGCCTGTTACTGGTATAAAGAATACAGAATTTGACTC
ATCTTTGGGTCTTAAAACGGTAAAGCTTACAACTAGAACCAATAGCGTTTGCTACAGGATTCCAGCAATAACACAGACTG
CAAATGGTTGGATTTTAGCAGCATACGATAAGAGGCCTGGTAATTGCTCCGATGCACCTATGCCAAACTCCATTGTTCAG
CGAATTTCAAAAGATGGTGGTAAAACATTTGAAGCTGAAACTGTTGTTAAGCAAGGGCATTATGGCGATGAAAATACTAG
ATGGGGATATTCGGATCCGTCTTATGTGCTAGACCGTGAAACTAATGAAATTTTCCTGTTTTCTGTAAAGTCTTACAGAA
ACGGCTGGGGTGGGTCCAGCGCTGGAGTAGATCCAGAAAACAGGAACGTTTTACACGCTTCAGTTACTAGCTCCAAGGAC
AATGGCGTCACTTGGAGCACTCCAAAAATAATTACTAAAGATGTGACTGCAGATGTTGGGCATTGGAGCTCTAGGTTTGC
GGCATCTGGTCACGGCATTCAGCTTCGCCATGGCAAGTATAAGGGTCGTTTGTTGCAGCAGTATACAATAAACAACTCGG
GAAGGATTCAAGCAGTAACGGTTTACTCCGACGATCATGGTAAGACTTGGAAGGTTGGCAAGCCTGTTGGGTTTAGAAGT
GAAAAATCACATATGGACGAAAACAAGGTTGTAGAACTTTCTGATGGACGAGTTATGTTGAATTCTAGGCCTCAGAATTT
TAGGCATCGTCTTGTTGCAATATCAAATGATGGCGGCGAAACTTATGGCGAAGTAAAAGAAGAGATGCAGCTTCCAGACC
CTGCAAACAATGCTCAGATAACTAGGGCATACCCAGATGCGCCTATGGGGTCTCCAGAAGCCAAGGTTCTTGTGTATTCT
TCTTCTTCGGCGTATGGGCGTAGTGACGGCTTAATTCGCGTATCGTTTGATGATGGTGCAACTTGGGATACGGGCAAATT
GTTTAAGTCTGGTCCTATGGCTTATTCTTGCATTGAAGTTTTGAACAAGCAGCATGGTGGCGGATTTGGACTTTTATATG
AGGGCGATAATAGCAATATTATTTACACTCATATATCTGAAGATTGGCTTGGTTATACTCCTGTAACCGCAGATAATAGC
GTTATTGACGTTCCGAAAAATGCCAAAAATATTGAAGTTAAGATTAAGAATCTTGGAAGCCATGATTATTCCGACTTAAA
GCTTTCTATGAAGGATTTAGGTAAACAATCTGAATTAAATAAAGATTGGAAGATTCAAGATAAGACTGGTATTTCTGTAA
AGCCTTTTGCTAACGCAAACATAAAGTTAGATATTGCAATGCCTAAGGATGTTAAAGAAGGAACGACCGTTTCGATTCCA
GTGCGATTTGCGTCTGCAAAATATGCAGTGGGAGATTCTTTGCCAGGAATTCAGTCTGTGATTAATATTCGCGTTGTAAA
GGCGGTGGAAAGCCATAGTGTTGTGCCTTCTGTTCCTTCCGTTGATGTAAATCCTTCTGTGGATACTCCATCTGCAGAAA
AACCTTCTGCAGAAAATCCTTCGCAAAATCCGCCATCGGAAACAATTACACCTACCGAGCCTTCGCAAAATCCAGCGCCT
GCAAGAGAACAGGCGCCACAGGTTAGCAATCAATCTAGGAATGAAGCTAATACTCAGAAAGCTGATGAGCAAAAGTCTGA
GCAAAAGAAAGAGGATTCTAAAGCAAAATACGATGTTGTTCCAGCTCCTCCAGTCAGCGTTGATCAGTTGGATAAATCCC
TAAAGGGAGCTATTACTGTTGGGAATAATAATCAGATTGTTGCTGGTGAGCCTGTAAAGATTTCTGGAAAGATTTCCAAC
AAGGAGTTTGCGCAACAGTTGCAAAAGAATGGTTCAGCAAAGGCCTATGCGTTTATATATTCTACGCCTAAAGCCTTAAA
GGACTCTGATGGCAATTCGTTTATAACGGTTCGTGGATCTGCAGACAATGCACAATTTTCTGTTGATATTCCAGACGGAT
ATTCTGGAAAGCATACAATCGTGCTTGTAAACGAGAAGGGCGAACAGCTTGCCTGGAATGAGGTAACAGTTAGCGCAAAT
CCAGTTGCGGACAAGAAGGATAGTAGTAGTGAAAAATCGGATTTGAACCGTAATGCATTTAGTAAAGTTTCAACGGGAAG
TTCAATGTTGATTGTTCTTGCGGTTGTAATGCTTCTTGGTACTGCTGGATTCTTTGCAAAGGCAATGCGCAATAAGATTG
CATAA
>NanH3_EPI47160_Gardnerella_vaginalis_JCP8151B_VAL_RefGene_ATJH01000033_1_4322-6502
GTGACTGTTTGGCCAACTAAAAGTAATCTCACTGCTGTGGCCGTTGAAGGAAATAATGGTAACTGTAGATGGAGAGATCT
ACAACCAGGAAAAACTGTATCATGCACGCAAGGATTCCATATAACAGAGAATTCTGACATTAAAGAAAAAGGTTTCACTC
CGTCAACCGATTGGAAAATTAGCAAAGATGCAAATGGTAATGAAGTTATATCTACTCCAAAATTAATTGGCGAAAAAGTT
ACAAATATTAATCCAGTTCCAAGGCCTAGAAAAGACGGGGATCCTATTAGATTAGCAACAATAGGTCAAACTGTGGAAGG
ACTAACTGGAAAACCTTATTATAGAATACCTGCAATAGCTGAAGCTAACAATGGTTGGATTCTTACAGCTTGGGATTATC
GACCAAATGGTGCAGCTGATGCCCCTAATCCAAATTCTATTGTTCAAAGAATATCTAAAGACGGTGGAAAAACTTTTGAA
AAAATACAAATCGTAGCAAAAGGAAAAGAAAACTCAAATAAAGATGGACTCTCAAATAAATATGGATTCTCTGACCCTTC
ATATGTTGTAGACCAAGAAACAGGCAATATTTTCTTATTCTTCGTAAAATCATACGATGGTGGCGTATGGGATTCTACAG
CTAGTACAGATAAAAGTGATAGACATATTTTAGACGCTGCTGTTACTTGCTCAAAAGATAACGGTTTAACTTGGAGTGAG
CCAAAAGTTATAACTAAAGACATAACTAAATATCCAAAAAATGAACGAGCTAGATTTGCTACTTCTGGGCATGGTATTCA
ACTAAAATACGGAAAATATAAAGGTCGTTTAATACAACAATACGCAATAGTAAACAGTTCCAATGGAAGTGTGCAAAGAA
ACAATGAGAAGTGGCAAGCCGTATCTGTATACTCTGATGACCATGGAGTAACTTGGAAAGCTGGAAATCCAGTTGGACTA
GGTAAAGAACAAAGCCATATGGATGAAAATAAGGTTGTAGAGCTTTCTGATGGAAGAATTATGTTAAACTCTAGACCGCA
TGAAGGTGGTGCAAATAATCATAGAATCATTGCTTTTTCTAATGATGGCGGAGAAACGTATGGTAGAGCATACAAAGATG
AGACACTGCCAGATCCAGGTAATAACGCTCAAATAACAAGAGCATTCCCAGATGCTCCAATTGGATCTGATGCAGCTAAA
ATCCTCTTATATTCATCTTCTTCTGGTTCTGGAAGAGCAAATGGTTTGATACGTGTCTCATATAATGATGGAGAAAGTTG
GACAGAAGAAAAGGGATTCAAGAATGGTGCAATGGCTTACTCCACTATTCAAGCTTTAAGCCAAAAAGCAGGAGGCGGTT
ATGGTCTCCTATATGAGGGCGATAATAATGACATAATGTATACGAGAATTTCTGCTGACTGGTTAAGTATACGTCCTAAC
ATAACCTTAGGTTCCACAACTAAAATCAATCTATCCACCCAAAAGATAAGTCTTCCTGTGGTAAATCCTACGAGTACTAA
ATATGAAAATATTAAAGTTACGTCTATAAACACAAGTGATTTTACTGCATCAAGCGATTCTGTAACAATCGAAGCAAATA
AAACTACATATATTCCTTTGAAAATTGAAGTGCCTAAAACAGCAAAAGTTGGAGATAAACTTACTGCAAAAATTCGTATT
GCGTCTGCAAACAAAAATCAAGATCGTTCAAGCACAGAATTATCATTTGAAACGACTATAACTTTAAATGTTGCAAGTGA
AACTAAAAATTCTAGTACTCAAACAGATCCTCTACCTAACAATCAATCACATACTGATACACAAACAGGAAAAGATCCTG
AAACAACACAATCTGAAAAGGAGATAAATAAGAATAACAATAAACAGAATAGCAGCACATTTAACATAGATAAAGAATAT
TCTCAAAATTACAGAAAGGATTATTCTAATACAGACGATTCCAGAACGAATTATCATTACTCTTCAAAAGCAAAACAGGA
TAATTACAGCATTGATAATGAAAATAATGATAAGCGTTATAGTAAATCTGGCAATGCGTTAGCAAATAATAGAGGAATGA
TGCAAAAAACTGGAATCAACACAACTATTCCTTATGCTTTAATGCTTCTATTAATAGCTATCTCTACAGCATTAATGAAA
TTAAAAAATATGAAATATTAA
>NanH_A5F7A4_Vibrio_cholerae_ATCC_39541_VAL_RefGene_gene_NC_009457_1_1486412-1488757
ATGCGTTTCAAAAACGTAAAGAAAACCGCTTTAATGCTTGCAATGTTCGGTATGGCGACAAGCTCAAACGCCGCACTTTT
TGACTATAACGCAACGGGTGACACTGAGTTTGACAGTCCAGCCAAACAGGGATGGATGCAAGACAACACGAATAATGGCA
GCGGCGTTTTAACCAATGCAGATGGAATGCCCGCTTGGTTGGTGCAAGGTATTGGAGGGAGAGCTCAATGGACATATTCT
CTCTCTACTAATCAACATGCCCAAGCATCAAGTTTCGGTTGGCGAATGACGACAGAAATGAAAGTGCTCAGTGGTGGAAT
GATCACAAACTACTACGCCAACGGCACTCAGCGTGTCTTACCCATCATTTCATTAGATAGCAGTGGTAACTTAGTTGTTG
AGTTTGAAGGGCAAACTGGACGCACCGTTTTGGCAACCGGCACAGCAGCAACGGAATATCATAAATTTGAATTGGTATTC
CTTCCTGGAAGTAACCCATCCGCTAGCTTTTACTTCGATGGCAAACTCATTCGTGACAACATCCAGCCGACTGCATCAAA
ACAAAATATGATCGTATGGGGGAATGGCTCATCAAATACGGATGGTGTCGCCGCTTATCGTGATATTAAGTTTGAAATTC
AAGGCGACGTCATCTTCAGAGGCCCAGACCGTATACCGTCCATTGTAGCAAGTAGCGTAACACCAGGGGTGGTAACCGCA
TTTGCAGAGAAACGTGTGGGGGGAGGAGATCCCGGTGCTCTGAGTAATACCAATGACATAATCACTCGTACCTCACGAGA
TGGCGGTATAACTTGGGATACCGAGCTCAACCTCACTGAGCAAATCAATGTCAGTGATGAGTTTGATTTCTCCGATCCTC
GGCCTATCTATGATCCTTCCTCCAATACGGTTCTTGTCTCTTATGCTCGATGGCCGACCGATGCCGCTCAAAACGGAGAT
CGAATAAAACCATGGATGCCAAACGGTATTTTTTACAGCGTCTATGATGTTGCATCAGGGAACTGGCAAGCGCCTATCGA
TGTTACCGATCAGGTGAAAGAACGCAGTTTCCAAATCGCTGGTTGGGGTGGTTCAGAGCTGTATCGCCGAAATACCAGCC
TAAATAGCCAGCAAGACTGGCAATCAAACGCTAAGATCCGAATTGTTGATGGTGCAGCGAACCAGATACAAGTTGCCGAT
GGTAGCCGAAAATATGTTGTCACACTGAGTATTGATGAATCAGGTGGTCTAGTCGCTAATCTAAACGGTGTTAGTGCTCC
GATTATCCTGCAATCTGAACACGCAAAGGTACACTCTTTCCATGACTACGAACTTCAATATTCGGCGTTAAACCACACCA
CAACGTTATTCGTGGATGGTCAGCAAATCACAACTTGGGCTGGCGAAGTATCGCAGGAGAACAACATTCAGTTTGGTAAT
GCGGATGCCCAAATTGACGGCAGACTGCATGTGCAAAAAATTGTTCTCACACAGCAAGGCCATAACCTCGTGGAGTTTGA
TGCTTTCTATTTAGCACAGCAAACCCCTGAAGTAGAGAAAGACCTTGAAAAGCTTGGTTGGACAAAAATTAAAACGGGCA
ACACCATGAGTTTGTATGGAAATGCCAGTGTCAACCCAGGACCGGGTCATGGCATCACCCTTACTCGACAACAAAATATC
AGTGGCAGCCAAAACGGCCGCTTGATCTACCCAGCGATTGTGCTTGATCGTTTCTTCTTGAACGTCATGTCTATTTACAG
TGATGATGGCGGTTCAAACTGGCAAACCGGTTCAACACTCCCTATCCCCTTTCGCTGGAAGAGTTCGAGTATCCTAGAAA
CTCTCGAACCTAGTGAAGCTGATATGGTTGAACTCCAAAACGGTGATCTACTCCTTACTGCACGCCTTGATTTTAACCAA
ATCGTTAATGGTGTGAACTATAGCCCACGCCAGCAATTTTTGAGTAAAGATGGTGGAATCACGTGGAGCCTACTTGAGGC
TAACAACGCTAACGTCTTTAGCAATATCAGTACTGGTACCGTTGATGCTTCTATTACTCGGTTCGAGCAAAGTGACGGTA
GCCATTTCTTACTCTTTACTAACCCACAAGGAAACCCTGCGGGGACAAATGGCAGGCAAAATCTAGGCTTATGGTTTAGC
TTCGATGAAGGGGTGACATGGAAAGGACCAATTCAACTTGTTAATGGTGCATCGGCATATTCTGATATTTATCAATTGGA
TTCGGAAAATGCGATTGTCATTGTTGAAACGGATAATTCAAATATGCGAATTCTTCGTATGCCTATCACATTGCTAAAAC
AGAAGCTGACCTTATCGCAAAACTAA
>NanH_A6L7T1_Phocaeicola_vulgatus_ATCC_8482_VAL_RefGene_NZ_AP025240_1_c4899598-4897958
ATGAGAAACCCTAGCTTATTACTGCTAATTGTTGTTTTTATATTAGCACCCTTCAAGTTGAGTGCGGCGGCAGATACGGT
TGTTGTCCGCGAAACCCGGATTCCTGTGTTGATTGAAAGGCAGGATAATGAGTTGTTTCATTTACGTATAGAGGCTACTC
AAAGTCAGATGCTGAATGAAGTGAAGTTGGACTTCGGCAAAGACGTGAATTTGAATGAAATTGAATCTGTGAAACTGTAT
TATGGTGGAACTGAAAGCGTGGAGAGGAGGGGAAAGACTTATTTTGCTCCGGTAGATTATATATCTAATAATACTCCGGG
AAAAACATTGGCTGCCAATACTTCTTATTCCGTTTTGAAGTCGGAAGTGAAAGCCCCGAAGCGTGAGGTTGTATTGAAAG
CTGACCAAAAATTGTTTCCGGGAGTGAATTATTTTTGGATTAGCCTGCAAATGAAGCCTGTTGCTTCTATCTTGTCCAAA
GTGTCGGCAGAAGTGGTGGAAGCTAAGATTGACGGACAGGTTGCTCCTTTGAAGATAGCCCGTAAGGCGGATACCCATTA
TATGGGGATCGGCGTGCGCCATGCCGGTGACGACGGGGCTGCTGCCTATCGTATTCCCGGATTGGCCACTTCAAATAAAG
GAACCTTGTTGGGGGTATATGATGTACGCTATAATAATAGTGCGGATTTACAGGAGTATGTGGAAATAGGTCTGAGCAGA
AGTACGGACGGAGGTCAGACTTGGGAGAAAATGCGCATTCCGATGGCATTTGGTGAATATGATGGGTTGCCTAAAGCACA
GAATGGAGTAGGCGATCCGGCCATTTTGGTTGATAAGAAGACAGGAACTATCTGGATTGTCGCTGCCTGGACACATGGTA
TGGGAAATGGGCGTGCGTGGTGGAATTCACAAACAGGCATGGACCGTAATCATACAGCACAATTAATGATGGTGAAAAGT
GATGATGATGGTAAGACCTGGTCGGAGCCTATGAATATAACAGAACAGGTGAAAGATCCGTCATGGTATTTCTTGCTGCA
AGGTCCCGGTAGAGGTATCTCTATGGAAGATGGAACATTGGTCTTTGCCAGCCAGTATATTGGTAATGACCGTATTCCTA
ATGCCGGTATTATATACAGTAAGGATCATGGAAAAACCTGGAATATCAGTACATTGGCACGCACTAATACAACTGAATCT
CAGGTAGCGGAAGTGGAACCGGGAGTGCTGATGCTGAATATGCGTGATAATCGTGGTGGCAGTCGTGCCGTTTCTACAAC
TACAGATTTAGGTAAAACATGGAAAGAACATGAGTCTTCACGTACAGCCTTACAGGAACCGGTTTGTATGGCCAGTTTGA
TTAGTGTTAAAGCTAAAGAGAATGTATTGGGTAAAGACATCCTTTTGTTCTCTAATCCGAATGATGCCAAGAACCGTCAT
AGCATTACCATCAAAGCAAGTCTGGATGGTGGGGTGACTTGGTTGCCCGAGAATCAATTGCTGCTGGATGCCGGTTGGGG
TTGGGGATACAGCTGCTTGACTATGATTGACAAGGAAACAGTAGGAATTTTATATGAAAGCAGTGTGGCCCACATGACTT
TCCAAGCGATAAAGCTGAAAGATATTATTAAGACCAAATAA
>NanH_AAG35310_Pasteurella_multocida_86_1913_VAL_RefGene_AF274869_1_90-2333
ATGAAAAAGCCGGTGTTCTTGTTGTCTTTACTCGCACTCTCTACTTCAATGGCAGTACATGGTAACAGCTTTTGGAAAGC
TGATTTGCATGAAAATTTAACTAATGTGACGAAAAGGGTAGGCGTTGATGGTTTTACTGTAAATAAAGAAGGTCAACCTT
GGCCAGGGATAGGACCGAATGGCGAAGCGGGTGGAACCGTTACACTGCCTTATAGCCGTATTCCAGCTATGACGATTACA
GATGATAATAAAATGGTTGTGATGTTTGATTTACGGTGGAAGACAGCAAGTGACCAAAATCGTATCGATCCTGGCGCCGC
GATTTCAGAAGATGGGGGGCATAGTTGGAAAAGAATTACCGCTTGGAATTTTAATGATTCAAAAATTTCTTTGCGTCGTG
CGATGGACCCGACATTATTGTTCAACAGCTTTGATGGCAGTTTATATGTGATGCACGGCACTTGGGCGGCAGGAACACAA
AACTGGTATCGAGACAGACTAAGCTATTTTAATCAGAATATTTGGGCGGCAACAATTTATAAATCCACTGATGGTGGATT
AAGTTGGCAAAAAAATACTGAATTCAGCAATACTGTGAATCGCGATGTTTTTATGAAAGTACAAAAAGGGGTAGGTAATC
CCACAATTGGATTTTTAGGCGGTGTGGGAACGGGAATTGTGATGAAAGACGGTACATTAGTTTTCCCAATCCAAACAGCA
CATCGTGAAGGTATTGCCACGACAATTATGTATTCTAAAGATAATGGAAGAACCTGGGATATGCCGACAATTAATAATGC
GTTAGCACCGAATCCAAGCTCTTTAGAAAATATGGTATTCGAAATTGACAATAAGTTAGTGATGACAGGGCGAGAAGATA
ATGGAAAAAAAACAAGGTGGGCGTATTACACTGAAGATTTAGGGCAAACTTGGCATGTTTATGAACCAGTTAATGGCTTT
AGTGCGACTACAGCGGCTCCTTCACAAGGTTCATCAATTTATGTAACCTTACCGATTGGAAAACGATTTTTATTATTGTC
AAAACCAAATGGCAATGGCAATGATCGCTATGCAAAAGGGAATTTGGCACTTTGGATGCTAAATGCAAAAAACCCTAACC
ATAAACATCAGGTACCAATCATTAAACCGGGTTCGGGTAACAGTGCTGGTGCAGGGTATTCTCCTTTAGCCTATAAAAAA
GGTAATTTATTTATTGCCTTTGAAAACAATGGTGATATTACCGTTAAAAATCTTAGCGCACATATGCAAGCAATTGAAAA
AAAAGCCACAGAATGGGGTTTGACCGATGAAATTGCAACAGAAGTGGAGAAAATCAATTCGTTAGAACATTTAAATAAAG
GACAAAAAGAGACACTAAGCGCCAAAATGCGCCGAGCGAATGATAATGCGGTGGCTGAATCGAACGTCTTAAATCGAGAA
ATGCATGAATTAAAAGACGAAGCAACATCACTTGAGCAAAAATCGGTGGCGATGAGAAAAGCACTGCCCTCTAAAATGAA
ACAGTTTAAGCGAGATCTTGGAGAAGTACGTGATTTAACACAACTGACCAATGAAACCTACCTTAATTATCTTGGTATAC
AAGGCTTAATGGCTATGTTAAATGGGTCTTTTCTTGCGCTCAATACGCCATTAGATTTTTCTAAGTACATAAAACAAGGT
GAAAAGCTCAATAGCTATGACACGGATATTCTTTATAGTACCTATAATAAGGTGTTTGTTGAGTACGATTCAGTGATTAA
AAACAGCCAACACCGTCCGACAATTGCGCTTGGATTAAATACAAGGTTAACTGACCAAACACAAGCGGGAGTGTTTTATG
AGTATGAAAATAAAAAACAAAAAGTCGATGCCTTTGGGGTAAGAGCGCAATACACAAAAGGGGATAATGTGTTAGCGCCC
TTTTTACGTTATCGAACTGTTAAACATGATGACGTGATTGATCGGAACCATAATGTTGATCTGTACATCAATTATGCGAA
AAACGTGAATATTGATCCGCATTTGACATTAAGTCCATTTGTTGGTGCTTATACATCGCTCTCTTCACGTACGTTGTTGG
ATGAAGATGTCGCAGTGAATAAACGTCTTGTGATGGCAGGTGATGTGGGGCTTGACATTCGTTATCGTTTAGCGGATATC
AGTGTGAGTATTCGACCGAATATTGCTTTTATCAAAGATGGTTTCACTTTTTCACAAGCAATTTATCGGGATAACCCATT
TTAA
>NanH_AAK15462_Trueperella_Arcanobacterium_pyogenes_BBR1_VAL_RefGene_AF298154_1_966-3977
ATGAAAGGTGCAAAGATGCCCCCATTGAAATCGATGCGAAAACGATTCACGCGAGTTTTCGCCGGCGCTAGTGCTGTAGC
GTTGTTAAGTCTTGGTATGGTTCCGGCGGTTGCAGGTGCAGCCCCGAGCACAGCGGAACCGCCTGCTTCGGGAACAGCCA
CAACAGCGGCTCCCACTACGAATTCGCCCGTTACAGCTTCGAGCTTCAAGATTCTCAACCCCAAAGCCGAGGGCGAAAGT
TTTGAAGAGGGCGAGGAGATCAGATTCCAGGTCACCCTCAAGAACGACACTGATGTTCAGCGCGCATTTGCCTTCCAGAG
CTCCAACCTCAACGATTATCAAAAATGTAAATGGTGGAAAGTCGAACCGGGTGAGACTAAGGAAGATTGCAAATTTCCTC
ACCATAAAGTCACAGCTGATGATGTAGCCACAGGGTCCTTCACGCCTCGAGTCACATGGATCATGCGCGAATCAACAGGG
CATGCTTCTCCGGTTGAAAAGACAGGTGAAGCCGTTGGCAAACCGGTTCCAGTGACCACCAAGCTCGCAAAGCTTTCGCC
TATCACCGTGACCAGCGGAGAAGGTAAGGCATCCTACAGTGCCGGGGATCAGTTTGGTTACGATTACACCGTCACCTCGC
TATCAAAAGATAAGATTTCCGTCGAGGGTGAAGGATGTCCGGCTAAGGAGCTCGATCCGGAAAAGAGCATGAAGTGCTCG
GCAAAGTACGCGGTCACGGAGGAAGACCTGGAGCGAGGCGAAGCCGAATTAACTGCCAAGGTTAAAGTCAGTGACGGGAA
GCGAAACGTCACTCTCACAGAAACAAAGTCAGTCAAAACTCCTCGGGTATGGCCGCAGGCAAAGGCTTTTAAGACGCCGA
ACGCCGATCCGAACCTGGGTGCCCGGCTCACCGACCTCAACATTCTCGATGAGAAGACTAGCGAATACAACATTCGTATT
CCCGCCATCGCGGTTGCCTCCAATGGTGACATCCTGGCTTCCTATGACCTCCGTCCGCTCAACGGCGCGTGGCACGGCGG
CGATTCTCCGAATGAGAATTCCATTGTCCAACGCCGGTCGACTGACGGCGGCAAGACCTGGGGTCCGAGAACCACTGTCG
CCGAGGGCAAGGTCGCAGGACAGGGAAAGCGTTTCGGCTGGTCCGACCCCTCCTACGTCGTTGACCACACGACTGGCGAG
ATCTTCAACTTCCACGTCGGTTCTCTTGACGCAGGTTTGCCTAATAATCCTTCCTACCGTCTCGTAAACGGAAAAGTGGA
CGATACTCACCGCCAGACGATGAATTTCGCGTTATCGTCATCCACAGACAACGGCCGCACCTGGAATTCACGTCTGATTA
CGAATGATGTACTCAGTACCAGTGGTACCCACATAGATGAAATTAAAGGTTGCTTCGCAACGTCGGGCGCCGGCATTCAG
AAGATGCACGAGCCTTTCAAAGGCCGTCTCCTCCAGCAAGCAGCATGCAAGTTCAATACTGGTCGCTTCCGCGCCATCAC
CATCTTCTCAGATGACCATGGCAAGACCTGGCAGGGTGGCCATTTCACTTCGGACACTGAGGGTGCTCCCGCAGGCAAGC
ACTGGAACTTCGATGAGAACAAGATCGCCGAACTGTCCGATGGTCGCCTCATGCTGAACTCCCGTATCCCAGGCAACTCA
TACGGAACGGGTTACCGTCTGGTAGCTTATTCTGCTGATGGAGGCGAAACCTGGGGCGGTTATCATATCGAAAAGCAGCT
TCCTGATTCCACAAATAATGCACAGCTCATCCGCGCCTTCCCGTCGGCAAACAACGGCACGCTGCGCGCGAAGGTACTCC
TCTTCTCTAACACGGAGAAACCAAACAATCGCGTCGATGGTAAAGTCAAGATGAGCTACGATGACGGCAAGTCTTGGCCT
ATCGCCAAGCAGATTCGCAACGGCCATACTGGTTACACCACGATGGCGGTTCAGCCCGACGGTTCGATCGGCCTGCTCAT
GGAGCCGACTAGCCAAAGCGTTGGCTACGTGAACTTCACGCTCAAGACGCTCGCTGAGAATCTGCCTTTCGAAGTCGCTC
TTGACAAGATTGGCGATGTCAAGGCCACCGACGGAACGCCGATAGCACCCATCAAGGTGACCTCCACCGGCAATGATCCA
GCCCTCGCGGACACCTACTCAGCTGAAGGACTCCCGGCTGGGTTGAAGATCAATGCCGAAACTGGCCAGATTGAAGGCAC
CCCTGCGGTTGGCAACACGGACGTGAAGAGCTTTGACGTCAAGGTGACCTTGACCGAGGCTGAGGACGGCACGGGTATCC
CGCGCACGTCGTCGCAGACCTTCAAGATCACCCTTGCCCCGAACCCGACGCCGGCACCAGCTCCCGAGCCGAAGCCGGAA
CCAAAGCCCGAGCCTACTCCGAAGCCGGAACCAAAGCCCGAGCCTACTCCGAAGCCGGAACCGAAGCCGACACCGAAGCC
AGAGCCGAAGGTTGAAGTTGTTGTTCCGAATGCTCCGGTCTTCCCGGATGCGTCTGATCCGGTTACATGCACGGTTAAGC
CGTTTGTCACGCTCCAGCCGACAAAGGGTGTATCGTACTCGGTAACAGTTGATGGCAAGGAGCTTGACTGGGTTGAGGGC
AATCCGTCGAGGTTCGAATACGACTATGGCAAGACCGTTGTGGTCAAGGCCAAGGCTGTCGAGGGCTTCGAGTTGGCTAA
GGGTGCAAAGACGCAGTGGTCGTGGACTGCCCCGACACTCGACGAGCTCGGGTGCACAACGCCCGCACCCGATCCCAAGC
CCACGCCGGATCCCAAGCCCACGCCCGATCCCAAGCCCACGCCTGAGCCCAAGCCGACGCCGGATCCCAAGCCGACAATA
ATCGCCCAGGCTAAGGCGCCGAAGTCTAGCCTGGTCCACACCGGTGCTACGGTCGTTGGCCTGTCGGTCGCTGCCGCGGT
TCTGCTCCTCGCAGGTGGTGCTATCGCGATTATTCGCCGTCGTCAGGGCTAA
>NanH_ACS34893_Corynebacterium_diphtheriae_KCTC3075_VAL_RefGene_GQ121278_1_339-2534
GTGTATTCCTCAAACCGAACCTATAGCCGGGCGATTCTCGGCCTCAGTGCAGTATTAACACTTTCATTCACATCGCTTGT
CGCGCCAGTGAATGCAGAAGAGCCCGAGACTGTTGTGCCTGCTACCGCAGAACTGGAAGGAGAAGTGGCTGCGACGTTGC
CGAGTGCTGAAACAGGGCTCCTTGATGCAGCGCCGCCAAAGCCTGTTGCCCGCGGGGCGGCTGGAGACCTGCAATTGCCA
GCAGTGAATGAAAAAGAAGTTTTTGAAGAGGGGAGAGTGATCCGAGCTCCGGAGCCTGACCAGAGCCGATGCTATCGAAT
TCCGGCGTTGGTAACAGCGAAGAATGGTGATCTTCTTCTTGCTTTTGATAATCGGTATGGCGGTGGAGATGGCGCTAAGA
CTTGGTGTAGGGATGCGCCCTATGAGAATATGAAGCGAATTAACAGGCAGAATATGCAAACCGATATACAGTTGTATCGC
TCTGTTGATAATGGACAATCTTTTGAAGATTTTGGATATATAGCTCAGGGGACAGCTGACGTAAGGGAGTTGTCCTATAC
GGATCCTGCATTGGTTACTGATAGAACAACTGGAAAAATTTTTGCTTTCTTTGTTCGGGCGTACGACTATCGTGTGGGTC
AATCTTCGGCAGGTTTTAATGAGGGGGACGTTGAGGCCGAGATTCAAAAACGTGATGTGCAAGATACGGTTGTGGTGGAA
TCTTTGGATGGGGGGCAGACTTGGGGGAATATGCGTCTTCTTAGTGCATTAACTGCAAAAGTTAGTAGCATTTCTACGGG
GGATACTATTTTTGATGGACGCGGTAGATTCGTAACATCGGGTGCGGGTATTCAGTTGCAATATGGGGAGCACGCTGGAA
GGTTGATAGTTCCGATATCGGTGGATATTGATCCGAAGGATTCGGCCAAGTTTATTAATCTGGCCATCTATTCCGATGAT
CATGGACAGACATGGCAGGCAGGTATAGGAACTGCTGGTGGAGCAGGATTTTCGGGCGATGTAAGTAAAATAGTCGAGTT
ATCTGATGGTCGCTTGATGATGAGCTCGAAAGATAATGATAAACCTCGCTGGGTCTCCTATTCTGAAGACCAAGGTGAGA
ATTGGTCTACGCCTAAGCGTAAAATAATTGCACCTCCACAGCATCCGGAAAAGCACAACACGGGAATAAATGTGGGGCTG
ATTCGGGCTTATCCTAATGCTCCGGAAAATAGTGCCGCGGCGCGAGTACTGCTGTATTCCGCTCCTATAGATCAGCGTTA
TTCTCATAAGCATACTGAGGATGGTCGTAATAATGGCTGGGTCATGGGATCTTGTGATGATGGAAAGACATGGTCCTTTG
GTCGCCAAATTGAAAAGAACCGTTTCCAGTATTCAAGCATGACAGTTATGTCTGATGGCAACATCGGCATGGTGTACGAG
AGTGGAGACTTTAGTACCGGAATGAACCTGAAATTTGCCAAGTTCAACATGGCATGGCTAGGTGCGGATTGTCACAGCAA
TGAGGCGTTGGGTCTGACCGGCGATATTGATAAGGAAATTGTCGAGGCGCAAGAAAAAGCAGCTGAAGCAACCAAGGAAG
CTCAAGAAGCTGCAGAGAAAGTTCAAAAGCTAACTGAAGAGTTGGCTGCTGCTCGTAAAGAAAATGACGAGCTCAAGAAT
CAGGTAAAGGGATTCAAAGAAGCTGTTGGAGATCTTGCGAATGAGGCTGAGGATCTAGCTGACAAGGTATTTAAGCTGGA
GACCGCCGTCACGGAAGCAAAAGAGAAAGCTACTGTGGCTGAAAAAGCAGCATCCGACGCTGTCACTCAGCTACAAAAAG
CTGAGTCGATTGCGGAAGAGCAAAAGGCTAAGGCTGAATCTGCAGCCGCAGAAGCTCAAGCATTGCGCGAAAAGCTGGAG
AGACTTGAAGGAAGCATTCTTACTGTCAAGGAGAATCCAGAAGCAGAAGAAATCGCAGACCTTTCAAGCACCGCGAAGGA
TGCTGCTGATGCAGCTCGTCGCGCTGCTACGGATGCAAACGGTGCACTTTCTGGCCAAAAGCAAGATGAAGAAAAGCCTG
CTATGGGCTTGATGGGAATCTTGAAAGTGCTTGCGGGCATCATTCCGCTGGTAGCGATCATTGCGACTATATTCCAAACA
TTCCGTTTGCCTTTTAACATTCCTGGAATGAGGTAG
>NanH_CAH09389_Bacteroides_fragilis_NCTC_9343_HYP_RefGene_CTC_9343_VAL_RefGene_CR626927_1_4370599-4372188
CTATCTCTCTTTATATGATTTACCTTTACCTATGAGCTCTTTCAACTGTATTTGTTGGAAAACCATCTGTGCCTGGCTAC
TTTCATAAAAAACACCAATCGTAGAATCATTGACCGAAGTTATGCAGGAATAGCCAAAACTTCCCAACTCATCCAACATG
ATTTTCCGGCCGGAATCCCAGGTATTTCCATCATCCAGGCTGCACTTTAGCGTCATGTGGTCTCTACTGTCATAAGACTC
CGGATTGCAGAATAGAAGAAGAGTCTTTTGCCTGCCGTTTTCCTGATAAGTATGTCGATGAATACTTGCCATACAAGTAG
GCTCTATCAATGCTTTTCGGGAAGTGGAATGTTCCGTCCATGTGCTTCCCAGATCGGAGGTGACACAAATACGGCGTCCA
TTGACCTTTTTATTACCGTGATTACGGTTATCACGCATATTCAACATGACACTGCCATCCTGTAATTCGACTGCCATGCA
CTCCGTAGTGTTGTGATAAGCCGGCTTAGAGGCTATCCATGTTTTTCCCCCATCCTTGCTATACGTAATATTAGAGAATG
GTATTCCATCTTTATCACGGCCTTGTGTGGGAAATATTAATGTACCGTCTTTCAAAGTAATGCCATGCCCCGGTGCCGGA
GCATACAGCCACCATTCCGGTTTCTTGGTTTGTGCTGTTATATTTACAGGGTCACTCCAAGTCAGTCCGTCATCCACGCT
TTTCGTAATCAAGAACTGACAGGTCTCTTTAACCCCGAGCCCGGGCTGAGAACCTTTCGCATGCCATTGGTGTATCCAAC
GGGTACTGTCCTGCGTCATTCCTTCCACCCATTTACCCGATCGGGGATCTAAGACTCCATACATCCAGAGTCCCGCCACA
TAAATAGTACCGTTCTTTTCATCGGTCAGGATACAAGCATCACTGATTCCATTATATTTCTCTGGCAATCCACCCCACTT
TTTGCGGTCGAGCACTATCTGCATCGGCTGCCAGCTCATTCCACCATCCAGGCTTCGCATCATCGCAATATCGATATCAC
CTTGCAAGTCACGCGAACTATCGTAACGGGCATCAAATATGGCCATCAAAGTTCCTTTCAGGGAAGTAGTAATGCCGGGA
ATACGCGAAGTATGAACTCCGTCTTCCCCTCTTTGCCGTACAGCGACTCCGGTACGGAGTGCGACAATCGGACGAACGGA
AGTTACAGAAGCCTTACCACAAGTCGTCGTCACATGATCACAACTGACCGTCACACGATGGGTTAAGTCAACTTTATCTT
TCAATTTAACAGTTACCCACAGTATGGTAGTATCTGATTTCAATTCCAACGGAGTGTCTAAAACCGTTTTTAAAGCGGGA
GCAACTGAGTCGACACACTTTTCCCAGTCAGAAAGCCCCCTCTTTCCGGCAACTCTATATAAACTCAAATGAGTTAAATC
GGTCAACAAAGTAGTACCTTTCAGGGATAATCCGATCTCCTTTACAAAACATGGTCCCGGACAGCTCTTTATCAACTTTA
ATTGCAAAACCGGATTAATCTCCTTTTTTGTCAAGACCGGTACTATGGGCTGTCTAACAATAACTTTCAC
>NanH_nedA_Q02834_Micromonospora_viridifaciens_1881_VAL_RefGene_NZ_LT607411_1_c3393802-3391859_
ATGACTGCGAATCCGTACCTCCGCCGCCTGCCCCGGCGCCGAGCCGTCAGCTTCCTGCTCGCACCAGCGCTGGCGGCCGC
CACGGTCGCCGGCGCGTCCCCCGCACAGGCCATCGCCGGGGCACCCGTCCCGCCCGGCGGCGAGCCGCTCTACACGGAGC
AGGACCTCGCCGTGAACGGCAGGGAGGGCTTTCCGAACTACCGCATCCCAGCGCTGACCGTCACGCCCGACGGGGACCTG
CTGGCCTCGTACGACGGCCGCCCGACCGGTATCGACGCGCCCGGCCCCAACTCCATCCTCCAACGCCGCAGCACCGACGG
CGGCCGGACGTGGGGCGAGCAACAGGTCGTCAGCGCCGGCCAGACCACCGCGCCGATCAAGGGGTTCTCCGACCCCAGCT
ACCTTGTCGACCGGGAAACCGGGACCATCTTCAACTTCCACGTCTACTCCCAGCGGCAGGGCTTCGCCGGCAGCCGGCCC
GGCACCGACCCGGCAGACCCCAACGTGCTCCACGCCAACGTCGCGACCTCGACCGACGGCGGTCTGACCTGGTCGCACCG
GACCATCACGGCCGACATCACCCCGGATCCGGGCTGGCGCAGCCGCTTCGCCGCCTCCGGCGAAGGCATCCAGCTCCGCT
ATGGACCCCACGCCGGTCGACTCATCCAGCAGTACACGATCATCAACGCTGCCGGCGCCTTCCAGGCGGTGAGCGTGTAC
AGCGACGACCACGGAAGGACCTGGCGCGCCGGCGAAGCCGTCGGGGTCGGCATGGACGAGAACAAGACCGTGGAACTCTC
CGATGGCCGGGTCCTGCTCAACAGCCGCGACTCGGCCCGCAGCGGATACCGTAAGGTGGCCGTCTCCACTGACGGCGGCC
ACAGCTACGGCCCGGTGACCATCGACCGCGACCTCCCCGACCCGACGAACAACGCATCGATCATCCGGGCCTTCCCTGAC
GCCCCGGCCGGCTCCGCGCGGGCCAAGGTCCTGCTCTTCTCCAACGCCGCCAGCCAGACCTCGCGCAGTCAGGGCACCAT
CCGGATGTCCTGCGACGATGGCCAGACCTGGCCGGTTTCGAAGGTCTTCCAGCCCGGCTCGATGTCGTACTCCACCCTGA
CCGCACTGCCCGACGGCACCTACGGGCTGCTGTACGAGCCGGGCACCGGCATCAGATACGCCAACTTCAACCTCGCCTGG
CTGGGCGGCATCTGCGCGCCCTTCACGATTCCGGATGTGGCGCTCGAGCCGGGCCAGCAGGTCACTGTTCCGGTGGCCGT
CACGAACCAGTCCGGTATCGCGGTACCGAAGCCGAGCCTTCAGCTCGACGCATCGCCGGACTGGCAGGTTCAGGGTTCCG
TCGAGCCCCTCATGCCCGGACGGCAGGCCAAGGGCCAGGTGACCATCACGGTTCCCGCCGGCACCACCCCCGGTCGCTAC
CGGGTCGGTGCGACGCTGCGCACCTCCGCGGGTAACGCGTCGACGACCTTCACGGTCACGGTTGGACTGCTCGACCAGGC
CCGGATGAGCATCGCGGACGTCGACAGCGAGGAGACCGCCCGCGAAGACGGGCGGGCGAGCAACGTGATCGACGGCAACC
CCTCGACGTTCTGGCACACCGAATGGTCGCGTGCCGATGCTCCTGGCTACCCGCACCGCATCAGCCTCGACCTCGGTGGC
ACGCACACGATCAGCGGCCTCCAGTACACCCGACGGCAGAACAGCGCCAACGAGCAGGTCGCGGACTACGAGATCTACAC
CAGCCTGAACGGCACGACCTGGGATGGCCCGGTTGCCAGCGGGCGCTTCACCACGTCCCTCGCGCCGCAGCGCGCGGTCT
TCCCGGCGCGGGACGCCAGGTACATCCGGTTGGTGGCCCTCAGCGAGCAGACCGGGCACAAGTACGCCGCGGTCGCTGAG
CTGGAGGTGGAAGGCCAGCGCTGA
>NanH_P10481_Clostridium_perfringens_A99_VAL_RefGene_Y00963_1_231-1379
ATGTGTAACAAAAACAATACCTTTGAAAAGAATCTAGATATAAGCCATAAACCAGAACCACTAATACTATTTAACAAGGA
TAATAACATATGGAATTCAAAGTATTTTAGAATTCCCAATATACAATTATTAAATGATGGTACAATTTTAACCTTTTCAG
ATATTCGTTATAATGGTCCTGATGACCATGCTTATATAGACATAGCTTCTGCACGTAGTACTGATTTTGGAAAGACATGG
AGCTATAACATAGCAATGAAAAATAATCGTATTGACTCTACTTATTCTCGTGTAATGGACTCCACAACAGTTATTACAAA
TACAGGTAGAATAATATTAATTGCAGGCTCATGGAATACAAATGGAAACTGGGCAATGACTACTTCTACAAGAAGAAGTG
ATTGGTCTGTCCAAATGATTTATTCTGATGACAATGGATTAACTTGGTCTAATAAAATAGATTTAACTAAGGACTCTTCA
AAAGTAAAAAATCAACCAAGTAATACAATTGGATGGCTAGGAGGAGTTGGCTCAGGTATTGTAATGGATGATGGAACAAT
AGTTATGCCAGCACAAATTTCCTTAAGAGAAAATAATGAAAATAACTATTATTCATTAATTATCTATTCAAAGGATAATG
GTGAAACATGGACAATGGGAAACAAGGTTCCTAATTCAAACACCTCCGAAAATATGGTAATAGAATTAGATGGCGCTTTA
ATTATGAGTACAAGATATGATTACTCTGGCTATAGGGCAGCATACATCTCTCATGATTTAGGAACCACTTGGGAAATATA
TGAACCTTTAAACGGTAAAATTTTAACTGGTAAGGGCTCTGGATGCCAAGGTTCCTTTATTAAGGCTACTACTTCAAATG
GACATAGAATAGGATTAATTTCAGCACCTAAAAACACTAAAGGTGAATATATAAGAGACAATATTGCCGTTTATATGATT
GACTTTGATGATTTATCTAAAGGAGTTCAAGAAATATGCATTCCTTATCCTGAAGACGGTAACAAATTAGGTGGTGGCTA
TTCTTGTCTATCATTTAAAAATAACCATCTAGGCATTGTTTATGAAGCCAATGGAAATATAGAATATCAAGACTTAACAC
CTTATTACTCACTAATTAATAAACAATAA
>NanH_P15698_Paeniclostridium_sordellii_G12_VAL_RefGene_M31584_1_239-1453
ATGAAAAAATTTATTAAAATTTTGAAAGTATTAAGTATGGCAATTGTTTTGTCAGCATGTAATATCAATGGTATCTTTGC
AAGTAATTTAAACACAACTAATGAACCTCAAAAAACAACTGTATTTAATAAAAATGACAATACGTGGAATGCACAGTATT
TTAGAATACCTAGTCTTCAGACTTTGGCAGATGGTACTATGCTAGCATTTTCAGATATTCGTTATAATGGAGCAGAAGAT
CATGCATACATAGATATTGGAGCTGCTAAAAGCACGGATAATGGACAAACATGGGACTATAAAACAGTAATGGAAAATGA
TCGTATTGATTCAACTTTTTCTCGTGTAATGGATTCAACAACTGTTGTTACAGATACCGGAAGAATAATATTAATTGCAG
GATCATGGAATAAAAATGGAAATTGGGCAAGTAGTACAACTTCTTTAAGAAGTGATTGGTCTGTTCAAATGGTTTATTCT
GATGATAATGGAGAAACATGGTCTGATAAAGTTGATTTAACTACAAATAAAGCAAGAATAAAAAATCAACCAAGTAACAC
TATTGGATGGTTAGCCGGTGTTGGAAGTGGTATTGTAATGTCTGATGGTACAATAGTAATGCCAATACAAATTGCATTAA
GAGAAAACAATGCTAACAACTATTATTCATCAGTTATATATTCAAAGGATAATGGAGAAACATGGACAATGGGAAATAAA
GTTCCTGATCCAAAAACTTCTGAAAATATGGTAATTGAATTGGATGGAGCTTTAATTATGAGTTCTAGAAATGATGGAAA
GAATTATAGAGCATCATATATATCTTATGATATGGGATCTACTTGGGAAGTATACGATCCTTTACATAATAAAATATCTA
CTGGTAATGGGTCTGGATGCCAAGGTTCATTTATCAAAGTTACTGCAAAAGATGGACATAGATTAGGATTTATTTCAGCA
CCAAAAAATACAAAAGGTGGATATGTTAGAGATAACATAACTGTTTATATGATTGACTTTGATGATTTATCTAAAGGTAT
TAGAGAACTATGTAGCCCATACCCTGAAGATGGAAATTCAAGTGGTGGTGGATACTCTTGTTTATCCTTCAATGATGGAA
AACTAAGTATACTTTATGAAGCTAATGGAAATATAGAATATAAAGATTTAACAGATTATTATTTATCTATTGAGAATAAT
AAAAAATTAAAATAA
>NanH_P29768_Salmonella_typhimurium_LT2_VAL_RefGene_AHUZ01000057_1_c170862-169714
ATGACTGTAGAAAAATCCGTGGTTTTTAAAGCTGAAGGTGAGCATTTTACTGATCAAAAAGGCAACACTATTGTCGGTAG
CGGCTCTGGGGGAACAACCAAATATTTTCGAATTCCAGCAATGTGTACAACCTCAAAAGGTACCATTGTTGTATTTGCTG
ATGCGCGCCATAACACTGCCAGCGATCAGTCCTTTATTGACACAGCGGCGGCCCGTAGCACAGATGGAGGGAAAACCTGG
AATAAAAAAATTGCGATTTATAATGACCGTGTCAACAGTAAACTTTCCCGCGTCATGGATCCCACATGCATCGTGGCGAA
TATTCAGGGAAGAGAAACAATCTTAGTCATGGTTGGCAAATGGAATAATAATGATAAAACATGGGGCGCATACAGAGATA
AGGCTCCAGACACTGACTGGGATTTGGTTTTATATAAATCAACCGATGATGGCGTTACCTTTTCAAAGGTGGAAACGAAC
ATCCATGATATAGTAACTAAAAATGGAACGATATCTGCAATGCTTGGCGGTGTTGGATCTGGTCTTCAGCTAAATGACGG
TAAACTGGTTTTCCCGGTACAAATGGTTCGCACTAAAAATATCACCACAGTTCTGAATACATCATTCATATACTCCACTG
ATGGAATAACATGGTCATTGCCATCAGGATACTGTGAGGGTTTTGGTTCAGAAAATAACATCATAGAATTTAATGCCTCT
TTGGTTAATAACATCAGAAACTCTGGCCTCCGCCGTTCTTTTGAAACAAAAGATTTTGGAAAAACATGGACTGAGTTTCC
TCCGATGGACAAGAAGGTTGACAACAGGAATCATGGAGTACAAGGTTCAACAATTACTATTCCATCAGGCAATAAACTTG
TCGCGGCTCACTCATCCGCGCAGAACAAGAATAATGACTATACCAGAAGTGATATATCTCTCTACGCTCACAATTTATAC
TCCGGGGAAGTAAAGTTAATTGATGATTTTTATCCGAAAGTCGGTAATGCCAGTGGGGCGGGTTACTCTTGTCTTTCATA
TCGTAAAAATGTAGATAAAGAAACACTGTATGTTGTCTATGAAGCCAATGGAAGTATTGAGTTCCAGGACCTTAGCCGTC
ATTTACCAGTAATAAAATCATACAATTAA
>NanH_P31206_Bacteroides_fragilis_VAL_RefGene_YCH46_VAL_RefGene_NC_006347_1_2022215-2023849_
ATGAAAAAAGCCGTAATTCTATTTTCGCTTTTCTGTTTTCTGTGTGCTATACCGGTAGTTCAAGCAGCAGATACCATTTT
TGTTCGTGAAACACGTATTCCTATTTTGATAGAAAGGCAGGATAATGTCTTATTCTATCTCCGTTTGGATGCTAAAGAGA
GCCAGACCCTGAACGATGTAGTGTTAAACTTGGGTGAAGGAGTGAATCTTTCTGAAATTCAGTCCATAAAGCTTTATTAT
GGAGGTACTGAAGCATTGCAGGATAGTGGTAAAAAACGTTTTGCTCCTGTTGGATATATTTCCAGTAACACTCCGGGGAA
AACACTTGCCGCCAATCCGTCTTATTCAATCAAAAAATCAGAGGTGACTAATCCCGGTAATCAGGTTGTTCTGAAAGGAG
ATCAGAAACTGTTTCCCGGAATCAATTATTTCTGGATTAGTTTGCAAATGAAGCCGGGCACTTCGCTTACCAGCAAGGTG
ACCGCGGATATCGCTTCAATTACTTTGGATGGCAAAAAAGCCCTGTTGGATGTAGTTTCAGAAAATGGGATAGAACACCG
TATGGGAGTAGGAGTGCGCCATGCCGGAGACGATAATTCTGCCGCATTCCGTATTCCGGGATTGGTGACTACTAATAAAG
GTACGTTACTGGGAGTTTATGATGTACGTTATAACAGTAGTGTTGACTTGCAGGAGCATGTTGATGTTGGTTTAAGCCGC
AGTACAGATGGTGGAAAAACTTGGGAAAAAATGCGTTTGCCTTTGGCTTTTGGAGAATTCGGTGGTTTGCCTGCCGGTCA
GAATGGGGTAGGAGACCCTTCTATTCTTGTTGATACAAAAACAAATAATGTTTGGGTGGTTGCTGCCTGGACACATGGTA
TGGGTAATCAGCGGGCATGGTGGAGTTCACATCCGGGTATGGATATGAACCATACAGCACAACTTGTTTTAGCTAAAAGT
ACAGATGATGGTAAAACATGGTCTGCACCTATTAATATTACAGAGCAGGTGAAAGATCCTTCTTGGTATTTCTTGTTGCA
GGGACCGGGTAGGGGTATCACTATGAGTGACGGTACTTTGGTATTCCCAACTCAGTTTATCGATTCGACACGTGTGCCCA
ATGCCGGTATTATGTACAGTAAAGATGGTGGCAAGAACTGGAAGATGCACAATTATGCACGTACGAACACCACAGAAGCC
CAGGTAGCTGAGGTCGAACCCGGAGTGTTGATGTTGAATATGCGTGATAATCGTGGAGGAAGCCGCGCTGTGGCTATTAC
AAAAGATTTGGGTAAAACATGGACGGAACATGAATCTTCTCGTAAGGCATTGCCGGAATCTGTTTGTATGGCTAGTTTGA
TCAGTGTGAAAGCAAAAGATAATGTGTTGGGCAAGGATTTATTGATTTTCTCTAATCCTAATACGACAAAAGGACGCTAT
AATACTACTATTAAAATAAGTTTGGATGGCGGTGTGACTTGGTCACCCGAACATCAGCTGTTGTTGGATGAAGGCAATAA
CTGGGGTTATTCTTGCCTCTCTATGATTGATAAAGAGACGATTGGTATTCTTTATGAAAGTAGTGTGGCGCACATGACAT
TCCAGGCTGTGAAGTTGAAAGACATTATTAAATGA
>NanH_P77848_Clostridium_tertium_DSM2485_VAL_RefGene_Y08695_1_129-2450
ATGTATAGTTTAATAAAAAAATCAATATCTACTATTGCTTTATCAACATTAGCGATTACTTCTTTACCTACTTATAGTGT
ATCAAGTCAAACTACAGAAGAGTATGGAGCAAGAAAATATTTTATAAATAACAATATAGAAAATATAAAAAATATAGAAA
ATAAATCTTTTGATTTGATACAAAATTTAAATACTAAAATATTAGAAAAAGAAAATATAGAGACTCTAAGTGGAACGGTT
GTAGATTTTACTAAAGAGGCTACATCAAATTCAACTATTCCTAATGGATTAATTATTGAAAAAAGTAATATTAATATTAC
AGCAGGAAAAGGTTATGACTTGAGTTCTGAAATGGGCTCGGAATATGTAAAAGCTTTAGAAAAAGGAACAATAATTGTTT
CTTATAAATCAACAAGTAATAATAGTATACAGTCATTAGTAAGCATTGGAAATAATACTAGCGGGAATAGGGATAGACAT
TTCCATATTTATATTACTAATACAGGGGAAGTGGGAATGGAACTTAGAAATACTGATAGTGTATTAAAATATACATTAGG
TAGGCCAGCTGCTGTAAGATCAATATACAAAAATAATCTTGTATTTAACACAATTGCATTTAAAGCAGATCCAAGCAATA
AGCAATATAAATTATTTGCCAATGGTGAATTACTTGCAACTTTAAATACCGATGTATATAAGTTTATAAATGATATTACA
GGTGTAAATAATGTTATGCTAGGTGGGACTGTTAGAGATGGAGTTATAGCATATCCATTTGGAGGAACAATTGGAAATGT
GAAAATTTATAATGAGATTTTAACTGATGAGGCCCTTAAGGCAGAAACTGGAGCAACAACATATGGGAAAAACATTTTTT
ATGCTGGTGATAGTACTAAATCTAATTATTTTAGAATACCATCATTATTATCTTTAAGATCAGGAACTGTTGTATCAGCT
GCTGATGCAAGATATGGTGGAACACATGATTCTAAAAGTAATATAGATATTGCATTTTCAAAGAGTCTAGATGGAGGTAT
AATATGGAAAAATCCAACAATACCATTACAATTTAATGATTATGTTGCAAGAAATATAGATTGGCCACGTGATTCTATAG
GAAAAAATGTTCAAATTCAAGGAAGTGCATCTTTTATTGACCCAGTATTACTAGAAGATAAGGAAACAAAGAGATTGTTT
ATTTTTGCAGATGCTATGCCTGCTGGAATAGGAAGTTCTAATGCATCAACGGGATCAGGATATAAGGATATTGCTGGTAA
GAAATATATGAAGTTAAGATGGCACCAAGATGGAAGTTCAACTTATAATTATTCCATCCGTGAAAATGGGGTAATATATA
ATGATGTAACTAACTTACCTACAGAGTATAAAATTGATGGAGATTATAATTTATATAAAAATGGAATCGCATTATTATAT
AAACAATATGACTATAATTTTAGTGGTACAACTCTATTGGAGACAGCCACAAATATTGATGTTAACATGAACGTATTTTA
TAAAGATTCTCTATTTAAAGTATTTCCAACAACATATTTAGACATGAAGTATAGCGATGATGAAGGAGAAACTTGGTCTA
ATTTGAACATTGTAAGTAGCTTTAAACCGGAAAATTCTAAATTCTTAGTTTTAGGACCAGGTGTTGGAAAACAAATTTCA
AAGGGACAGTATAAAGGAAGATTAATTGTACCACTATATTCAAGTTCATATGCTGAGCTTGGCTTTATGTATAGTGATGA
TCATGGACAAACTTGGAATTATGTAGCAGCAGACAATAGGAACACCGGTACTACAGCAGAAGCACAAATTGTTGAAATGC
CTGATGGATCTCTTAAATCATATTTGCGTACTGGGTCTGGAGTTATAGCAGAAGTCACAAGTATCAATGGAGGAGAAACT
TGGAGCGATAGAGTAACTGTACCTAATATGCATACTACTTCATATGGAACTCAACTATCAGTTATTAATTATGCAGGGCT
GATTGATGGAAAAGAAGCTATTATTCTATCAGCACCAGATTCAAGTAGTGCACGTAGAAATGGAAAGATATGGATAGGTT
TAATTAGTGATACAGGTGCTTCAGGAATAAATAAATATTCTATTGAATGGAAATATTGTTATTCAGTAGATAGTTCAAAT
ATGGGATATTCATATTCTTGTCTTACAGAATTACCTAATGGAGATATTGGATTACTATATGAGAAGTATGACTCTTGGTC
TCGTAATGAATTGCATCTTAAAAATATATTAAAATATGAAACATTTTCAATTAATGAGTTAAAGCAACCTATATCTAACT
AA
>NanH_WP_004843631_Ruminococcus_gnavus_ATCC_29149_VAL_RefGene_NZ_AAYG02000020_1_137968-140139
TTATGGTTGAACTTTCAGTTCATCAATATTAAACCTCTCATATTTCAATATATTTTTCAGATGCAATTCATTTCTTGACC
AGGAATCATATTTTTCATATAAAAGCCCGATCTCGCCATCCGGAAGCTCTGTCAGACAGGAATAAGAGTAGCCCATTTGA
GGGGTATCCACAGAATAGCAATATTTCCAATCTACAGAATACTTATCTTTTCCGGAATTTCCTGTTTCGCTGATCAAACC
AATCCATATCTTTCCATTTTTTCTGCCATTGGTCGCATTTGGTGCTGATAGTAAGATAGCAGGCTTTCCATCAACAGGCT
GTGAATAATTAATCACTGACAACTGCGTTCCATACCCTGTTGTTGCAATTTCTGTTAGTGGAACTCGCTCACTCCAGGTT
TCTCCTCCATCTGTACTCATCACTTGTGCAATATATCCTGATCCTGTACGCAGATAAGTTTTCAAGGAACCATCCGGCAT
TTCTACGATCTGTGCTTCTGCGGTTGCCCCACCTGTATTCTGGTCTGCTTCTACGTATGTCCAGTTATTTCCATGGTCAT
CACTATACATAAATCCCAGTTCTGCAGATGATTTCGAATACAATGGAACAATCAATCTTCCGGCATGTTCTCCATTTGCT
ATCTGTTTGCCTACACCTGGTCCCAATACGAGAAATTTTGATTCCTCTGGCTTAAAGGTACTTACAATCTGTAAATCAGA
CCAGGTTTCTCCCTCATCATCTGAGTATTTCATTGCCAAATAAGTTGTTGGGAATACTTTAAAATCTGCATCTTTATAAA
AAACATTCATATTTACGTCCGTGTCCGTCTGTGTTTCCAACAACTTTGTACCTTCAAAATTGTAATCATACTGTTTACAT
AGCATGGCATTTCCATTTTTGTACAGATTATATTCACCATCAACACTATATTCAGTTGCTGAATTTGTAGTATCGTTATA
AATGGTTCCATTTTCTCTTACAGAGTAATCATACGTTCCTGCCGCATCATCCTTCCAGTGCAATTTCAAATATTTCTTCC
CATCAACCTCTTTAAATCCAGAACCTACGGAAGCGTTGGAACTTCCAATTCCTGCCGGCATCATATCAGCAAAAAGAAAT
ACCCGATGTGTTTCCTTATCCTCTAAAAGTACCGGATCTATGTAGGAAGCACTCCCTTGTATCTGCACATTCTTGCCCAC
CGAATCCCGTGGCCAGTCTATGTTCTTTGCTACATAATCGTCAAACTTCAATGGCAATGTCGGCTGTCCCCACGTTTTTC
CACCATCTGTACTTTTCGCAAATGCTGTATTGATCTTACTTTTTGCATCATGGGTGCCACCATATCTTGCATCTGCTGCT
GCAATCACTGTACCAGAATCCAACGCCAAAAGGGATGGGATTCGGAAATAGTTGGATTTTGTAGCATCTCCTGCATAAAA
GATATTCTCTGCATATATAGTCTTTCCTGTCACAGCAATAAGTTCATCATCAGAAAGTACATCCCGATATACCTGCATTC
TCTCTATGGAACCTCCAAATGGATAGGCAACGGTTCCCTGACGCATGGTACCGCCCAGCATTACATTGTCTACTCCTGTA
ATATCACTGATAAACTTAAATGCCTCCTGATCCAGCGTTGCTATTAATTCGCCATTTGCAAATAGCTTGTACTGTTTATT
TTCTTTGTCCGCTTTTAATGCAACTGTGTTGGATACTCTTTCCCCCTTATAACTACCACGCACAGCAGCCGGGCAATCCA
GCGTATATTTAAACTCGCCATCTGTATTTCTCAATTCCATACCTACGCCGCCTGCATTTGTGATATATAAGTGGAAATGT
CTATCCTGATTTCCTTTTGTACCATTTCCCACACTCAATAACGATTGAATCGCATTTTCACTGGTTGTTTTATAGGAGAT
AACGATAGTTCCCTGTTCCAATGCTTTTACTGTTGCTGCCCCAGGTTCTTTACTCAAATCATATCCTGTACCTTCCGAGA
TTTCGATTCCTTCCTTTTGCAACACTGGTACCGAAGAAGATTCTGTATCTTGTTTCTTCTCTGCTACAGCCTCAATCACA
TCTGTCTGGGCCTCTTGGGCATATACACTCATTGGTGCAACACACATCACTGCAGTTGCTGCTATAGAAACAATTTTTTT
ATACTTATTCAT
>NanH_WP_046826229_Tannerella_forsythia_ATCC_43037_VAL_RefGene_NZ_JUET01000139_1_c94318-92699
ATGAAAAAGTTTTTTTGGATTATTGGTTTATTTATATCGATGCAGATGACACGGGCGGCGGACAGTGTTTACGTACAAAA
CCCACAGATCCCCATCCTCATCGATCGGACGGACAATGTGCTGTTCCGTATCCGTATTCCTGACGCGACGAAAGGCGATG
TGCTGAACCGGCTGACCATACGCTTCGGTAACGAAGACAAGTTGTCGGAGGTGAAAGCCGTTCGTCTGTTTTATGCCGGT
ACGGAAGCGGCCACAAAAGGCCGTTCCCGTTTTGCACCGGTGACGTATGTCTCTTCGCACAATATCCGTAACACGCGTTC
GGCCAACCCGTCCTATTCCGTCCGGCAGGATGAAGTGACGACCGCTGCAAATACATTGACGCTGAAAACACGTCAGCCGA
TGGTGAAAGGCATCAACTATTTTTGGGTGAGTGTGGAGATGGATCGTAACACTTCGCTACTGTCGAAGCTCACCCCGACG
GTGACGGAAGCGGTTATCAACGATAAGCCGGCCGTTATTGCCGGCGAACAGGCCGCTGTGCGCCGTATGGGGATCGGGGT
GCGTCATGCGGGCGACGACGGATCGGCCTCTTTCCGTATTCCCGGATTAGTGACAACGAACGAAGGAACATTGCTCGGGG
TCTATGATGTACGTTACAATAACAGTGTAGATTTGCAGGAGCATGTCGACGTAGGGCTGAGCCGCAGCACCGACAAAGGT
CAGACATGGGAACCGATGCGCATTGCCATGTCGTTCGGTGAGACCGACGGATTACCGTCGGGGCAGAATGGAGTCGGCGA
TCCGTCCATCCTCGTCGATGAACGCACGAACACCGTCTGGGTTGTTGCCGCATGGACGCACGGGATGGGCAATGCGCGCG
CATGGACCAATTCCATGCCCGGAATGACACCCGATGAAACAGCCCAACTGATGATGGTAAAAAGTACGGACGACGGCCGA
ACATGGAGCGAACCGATCAACATCACGTCGCAGGTGAAAAATCCTTCGTGGTGCTTCCTGCTGCAAGGTCCGGGAAGAGG
AATCACAATGCGGGACGGTACGCTTGTCTTCCCGATCCAGTTTATCGACTCCCTACGTGTCCCTCACGCGGGTATTATGT
ACAGCAAAGACCGTGGAGAGACGTGGCATATCCATCAGCCGGCGCGTACCAACACGACGGAGGCGCAAGTGGCTGAGGTG
GAGCCGGGCGTGCTCATGCTGAACATGCGTGACAATCGTGGCGGCAGCCGTGCCGTCAGCATTACACGCGACTTGGGAAA
AAGTTGGACGGAACACTCGTCGAACCGCAGCGCCTTGCCGGAATCGATCTGTATGGCGAGCCTGATCAGCGTCAAAGCGA
AAGACAACATCATCGGGAAAGACCTGTTGCTCTTCTCGAATCCCAACACGACGGAAGGACGTCATCACATCACCATCAAG
GCGAGCCTCGACGGAGGTGTTACGTGGCTTCCTGCGCATCAGGTACTTCTCGACGAAGAAGACGGATGGGGCTACTCGTG
TCTGTCGATGATCGACCGGGAAACGGTCGGGATATTTTACGAATCGAGTGTGGCACACATGACCTTTCAGGCTGTTAAAA
TCAAAGATCTGATACGATGA
>NanH_WP_049753197_Glaesserella_parasuis_SH0165_VAL_RefGene_NC_011852_1_1594421-1596832
ATGAAAAGAAGATTATCTAAAAATGTTAAATGCAGTTTTGTACCTTCATTGATTTTTCTAGCATTAGCATCTAATTTGCA
TGCTACTACGTTCTGGAAAAGCGATTTAAACGAGAATCTAACTCATATAACTAAACGAGTAGGTAAGGATAATTTTACGG
TAGCTGAAGACGGACGATTATGGCCTGGTATAGGTCCTAATGGAGAGGCTCCTGGAACAGTACCTCTATATTATAGTCGT
ATTCCAGCAATGACCATTACAGATGATAATAAAATGGTTGTTATGTATGATTTAAGATGGAACAGCGCATCCGATCAAGA
CAGAATCGATCCAGGTGTATCCATTTCAGAAGATGGAGGAAATACTTGGTTAAGTAAAACAGCTTGGACATTTAATGATT
CTAAAATGCCTTTGCGAAGAGCTATGGATCCTACGATTTTGTATAACAGTATAGATGGTAGTATCTATGCTATGCATGGG
ACTTGGGCTACAGGTAATGGATTTTGGTATCAAGATCGTTTCAACTATTTTCAAAATAATATTTGGGCTACAACCATTTA
TAAGTCTATAGATGGAGGGAAAACTTGGGAGAAAAATGCTGAATTTAGTAAATTAAGTAACCCCGATGTTTTTTCTAAAG
TAAGTAAAGGTCCAAATAACCCAGTAGTTAGTTTTTTAGGAGGTGTTGGTTCTGGTATTGTGATGCGTAATGGAACATTA
GTATTTCCAATACAAACTGCTCATAATTATGGTATTGCAGCAACCATTATGTATTCTAAAGATAATGGAAAAACTTGGGA
AATGCCAGAAACAACGGATCTTCCAGCACCGAATCAAATCTCTTTAGAGAATATGGTTTTTGAGATGGGGAATAAATTAA
TTATGGTTGGAAGGGAGGAGAGAGTAAGAGGAACTCAAGCAGATAAACGATGGGCATACTATACAGAAGATATGGGTAAG
AGTTGGCATGCTTATGAACCTGCGAGTTTTGGTTCTAGTACAGCCCAACCAAGTCAAGGCTCATCAATTTATGTTACCTT
GCCAAACGGTAGGAGAGTATTGCTCGTTTCAAAACCTAATGGTAATAATGATAACTGGGCTAGGGGTAACCTTGCTCTTT
ATATGCTAGATGCAAAAGATCCACAACATGTATATGAGGTGGCTATTATCAGACCTGGTTCTGGAAATGCAGCGGGTGCA
GGTTATTCATCTTTGGCTTATAAAGAGGGAAATTTATTTGTTGCTTATGAGGATGATGGAAATATTACTGTAAAAAATTT
GACACAATATATGACAGATATTCAAGCTAAAGCCCTTGAATGGAATCTTCCTGATGAAATTGAACCTGATGTTGAAAAAA
TTAATGCTTTAATGCATTTGAATCAGGGGCAAAAAGACGAATTGATTGCTAAACTTCGTAGGGCAAATGATAACGCAATA
GCACAGTCTAACGCTCTTGATCAAGCTATGTCAGAATTAAAACTCAAAAGCTTTGCATTAAGTCAACAAGCGGTTTCTTT
TGAAAAGGCTTTACCATCCAATCTTAAGAATTTCCAAGATGCATTAGCATCTATTAATACTATTTCAGAATCTAAGAATA
CAACAAATGTCAATTATTTAGGTGTTCATGATTTATATGATAGCTTGTATACCATGTTTTTAGCTTTGAATAATCCATTG
GACTTTACCAAATATATTGAGCAGGCTAAGCATTTAAATGAATACAACCATGATATTTTGTATCGCTCCTTTGATGATGT
TTTTGCTCATTATAGTGGAGGTTCAAAATATAATAAGCTCTCTTTAGGTGGAAATAAGACGGTTAGTGAAAAAGTTCAGG
CTGGATTGTTTTTTGAATATGGCAATAAACATCAAAAAAGTTATCATGTTGGTATGAGAGCAAAATATCAACTGGATAAT
CATCAGATTGCTGGTTTTATTCGTTACCGTGGCGTAAAACACCAAGACTTTATTGAACGTAATAACAATGTTGATCTTTA
TTTGAACTATGCTTATCAACTTAGATTGAGTGAAGATCTGAGTGTGAGTCCTTCGTTTGGTGCCTATATTTCTCGTTCCA
ATAGAACATTGTTAGATCAGGATGTCGCTGTTAATAAGAGAACAGTTTATGCTGGAGATGTTGGTGTGAATCTTATGTAT
AAGATAAATGATATTAATGTAAATATCCGACCAAATATTGCATTCATCAATGACAGTCTGAAACTATCTCAATCTAATGA
TAAGAGTAATGTATATAAAATTAGTTCACATAATACAATTTATGGATTGGCAACTAGTATTAATAAAGCTTTTTCAAATG
GATTGAAAGTAGGTTCAACATTAGAATTGCAAAAATATGGTAGTCAATATTCTAATGTAAATTTAGGTGTAGATATCAGT
TATACTTGGTAA
>NanH_WP_060956757_Actinomyces_oris_T14V_VAL_RefGene_NZ_CP014232_1_654967-657672
ATGACATCGCATAGTCCTTTCTCCCGGAGGCGCCTGCCGGCCCTCCTGGGCTCCCTGCCACTGGCCGCCACCGGCCTGAT
CGCCGCCGCACCCCCGGCGCACGCCGTCCCCACGTCTGACGGCCTGGCCGACGTCACCATCACGCAGGTGAACGCGCCCG
CGGACGGCCTCTACTCCGTCGGCGATGTCATGACCTTCAACATCACCCTGACCAACACCAGCGGCGAGGCCCACTCCTAC
GCCCCGGCCTCGACGAACCTGTCCGGGAACGTCTCCAAGTGCCGGTGGCGCAACGTCCCGGCCGGGACGACCAAGACCGA
CTGCACCGGCCTGGCCACGCACACGGTGACCGCCGAGGACCTCAAGGCCGGTGGCTTCACCCCGCAGATCGCCTACGAGG
TCAAGGCCGTGGAGTACGCCGGGAAGGCCCTGAGCACCCCGGAGACGATCAAGGGCGCGACGAGCCCAGTCAAGGCCAAC
TCGCTGCGGGTCGAGTCGATCACGCCGTCGTCGAGCCAGGAGAACTACAAGCTGGGCGACACCGTCAGCTACACGGTGCG
CGTGCGCTCGGTGTCGGACAAGACGATCAACGTCGCCGCCACCGAATCCTCCTTCGACGACCTGGGCCGCCAGTGCCACT
GGGGCGGCCTCAAGCCGGGCAAGGGCGCCGTCTACAACTGCAAGCCGCTCACCCACACGATCACGCAAGCCGACGTCGAC
GCCGGCCGCTGGACGCCATCGATCACCCTGACGGCCACCGGAACCGACGGCGCCACCCTCCAGACGCTCACCGCCACCGG
CAACCCGATCAACGTCGTCGGCGACCACCCGCAGGCCACGCCCGCACCGGCGCCCGACGCGAGCACGGAGCTGCCGGCCT
CAATGAGCCAGGCCCAGCACCTGGCCGCCAACACGGCCACCGACAACTACCGCATCCCGGCGATCACCACCGCCCCCAAT
GGGGACCTGCTCATCTCCTACGACGAGCGCCCGAAGGACAACGGCAACGGCGGCAGCGACGCCCCCAACCCGAACCACAT
CGTCCAGCGCCGCTCCACCGACGGCGGCAAGACCTGGTCGGCGCCCACCTACATCCACCAGGGCACGGAGACCGGCAAGA
AGGTCGGCTACTCCGACCCGAGCTACGTCGTCGATCACCAGACGGGCACGATCTTCAACTTCCACGTCAAGTCCTACGAC
CAGGGCTGGGGCGGCTCGCGCGGCGGCACCGACCCGGAGAACCGGGGCATCATCCAGGCCGAGGTGTCGACCTCCACGGA
CAACGGCTGGACCTGGACGCACCGCACGATCACCGCGGACATCACGAAGGACAAGCCGTGGACCGCGCGTTTCGCGGCCT
CGGGCCAGGGCATCCAGATTCAGCACGGGCCCCACGCCGGGCGCCTGGTGCAGCAGTACACGATCAGGACCGCCGGCGGC
GCGGTGCAGGCCGTCTCGGTCTACTCCGACGACCACGGGAAGACGTGGCAGGCCGGCACGCCGATCGGGACCGGCATGGA
TGAGAACAAGGTCGTTGAGCTCTCCGACGGCTCCCTCATGCTCAACTCGCGCGCCTCGGATGGCTCCGGCTTCCGCAAGG
TGGCCCACTCCACCGACGGTGGGCAGACCTGGAGCGAGCCGGTGTCCGACAAGAACCTGCCCGACTCGGTGGACAACGCC
CAGATCATCCGAGCCTTCCCGAACGCCGCGCCGGACGACCCGCGCGCCAAGGTGCTGCTGCTGAGCCACTCACCGAACCC
GCGGCCGTGGTCGCGTGACCGCGGCACCATCTCGATGTCCTGCGACGACGGCGCCTCCTGGACGACCAGCAAGGTCTTCC
ACGAGCCCTTCGTCGGATACACGACGATCGCGGTGCAGTCCGACGGCAGCATCGGGCTGCTCAGCGAGGACGCCCACAAC
GGCGCCGACTACGGCGGCATCTGGTACCGCAACTTCACGATGAACTGGCTCGGCGAGCAGTGCGGCCAGAAGCCGGCGGA
GCCGAGCCCGGCGCCGTCGCCGACGGCGGCACCCTCAGCGGCACCGACGGAGAAGCCGGCCCCGTCGGCCGCGCCGAGCG
CTGAGCCCACGCAGGCACCGGCACCATCCTCCGCGCCCGAGCCGAGCGCTGCGCCCGAGCCGAGCAGCGCCCCGGCGCCG
GAGCCCACGACCGCTCCGAGCACGGAGCCCACACCGGCTCCTGCGCCCAGCTCCGCACCTGAGCAGACCGATGGGCCGAC
CGCTGCGCCCGCACCGGAGACGTCCTCTGCACCGGCCGCCGAACCGACGCAGGCCCCGACGGTGGCGCCTTCTGTTGAGC
CCACGCAGGCTCCGGGTGCGCAGCCGAGCTCAGCACCCAAGCCGGGGGCGACGGGTCGGGCCCCGTCGGTGGTGAACCCG
AAGGCGACCGGGGCGGCGACGGAGCCTGGGACGCCGTCATCGAGCGCGAGCCCGGCACCGAGCCGGAACGCGGCGCCGAC
GCCGAAGCCGGGCATGGAGCCCGATGAGATTGATCGGCCGTCTGACGGCACCATGGCGCAGCCGACCGGTGGCGCCAGCG
CGCCGAGTGCCGCGCCGACGCAGGCGGCGAAGGCCGGCAGCAGGCTGTCTCGCACGGGGACCAACGCGCTGCTGATCCTG
GGCCTTGCGGGTGTCGCGGTTGTCGGCGGGTACCTGCTGCTGCGGGCTCGCCGTTCGAAGAACTGA
>NanI_WP_011590331_Clostridium_perfringens_ATCC_13124_VAL_RefGene_NC_008261_1_856777-858861
ATGAATTACAAAGGGATAACTTTAATTTTAACAGCTGCTATGGTTATAAGTGGTGGTAATTATGTATTGGTTAAAGGAAG
TACTTTAGACTCAGGGAAAAATAATAGTGGGTATGAGATTAAAGTAAATAATAGTGAAAATTTAAGTTCACTAGGAGAAT
ATAAGGATATAAATTTAGAAAGTTCAAATGCTTCTAATATTACTTATGATTTAGAAAAATATAAAAATTTAGATGAAGGT
ACTATTGTTGTAAGATTTAATTCCAAGGACTCTAAAATACAAAGCTTATTAGGAATAAGTAATAGCAAGACTAAAAATGG
ATATTTTAATTTTTATGTTACTAATTCAAGAGTTGGTTTTGAGCTTAGAAATCAAAAAAATGAGGGGAATACACAAAATG
GAACTGAGAATCTAGTACATATGTATAAAGATGTTGCTTTAAATGATGGGGATAATACTGTTGCCTTAAAGATTGAAAAA
AATAAAGGTTATAAGCTTTTCCTTAATGGAAAAATGATAAAAGAAGTTAAAGATACAAATACAAAGTTTTTAAATAATAT
AGAAAATTTAGATAGTGCTTTTATTGGAAAAACTAATAGATATGGACAATCTAATGAATATAATTTTAAGGGCAATATAG
GTTTTATGAATATATATAATGAACCTTTAGGCGATGATTATTTACTTAGTAAGACTGGAGAGACAAAAGCTAAAGAAGAA
GTTCTTGTAGAGGGAGCTGTAAAGACAGAGCCAGTTGATTTATTTCATCCAGGATTTTTAAATTCTAGTAATTACAGAAT
ACCGGCCTTATTTAAAACAAAAGAAGGAACTTTAATAGCTTCAATAGATGCAAGAAGACAAGGGGGAGCTGATGCGCCTA
ATAATGACATAGATACAGCAGTTAGAAGAAGTGAAGATGGAGGGAAAACTTGGGATGAAGGACAAATAATAATGGACTAT
CCTGATAAATCCTCTGTTATAGATACAACTTTAATTCAAGATGATGAAACAGGAAGAATATTCTTGTTAGTAACTCATTT
CCCTTCAAAATATGGCTTTTGGAATGCTGGATTAGGAAGTGGATTTAAAAATATTGATGGAAAAGAATATTTATGTCTTT
ACGATTCATCAGGTAAAGAATTTACTGTAAGAGAAAATGTAGTATATGACAAAGATGGCAATAAAACAGAATATACAACA
AATGCTTTAGGAGATTTATTTAGAAATGGAACCAAGATAGATAATATAAATTCTAGTACAGCACCTTTAAAAGCAAAAGG
GACAAGCTATATAAATCTTGTATATAGTGATGATGATGGAAAGACTTGGAGTGAGCCACAAAATATTAATTTCCAAGTTA
AAAAGGATTGGATGAAGTTTTTAGGAATAGCTCCAGGTAGGGGAATACAAATAAAAAATGGAGAACATAAAGGAAGAATA
GTAGTTCCTGTTTACTATACAAATGAAAAAGGTAAACAATCTAGTGCTGTAATATATAGTGATGATAGTGGTAAGAATTG
GACAATAGGAGAATCTCCAAATGATAATAGAAAATTAGAAAATGGAAAGATAATAAATTCTAAAACCTTATCAGATGATG
CACCTCAATTAACTGAATGTCAAGTAGTAGAAATGCCAAATGGTCAATTAAAATTATTTATGAGAAATTTAAGTGGATAT
TTAAATATTGCTACAAGTTTTGATGGGGGAGCTACTTGGGATGAGACAGTAGAGAAAGATACTAATGTTTTAGAGCCATA
TTGCCAACTAAGTGTTATAAATTATAGTCAAAAGATAGATGGAAAGGATGCTGTTATTTTCTCAAATCCAAATGCAAGAA
GTAGATCAAATGGTACTGTGAGAATTGGATTGATTAATCAAGTTGGAACATACGAAAATGGTGAACCTAAATATGAATTT
GATTGGAAATATAATAAATTAGTTAAACCAGGTTATTATGCTTATTCTTGCTTAACAGAATTAAGCAATGGAAATATTGG
ATTATTATATGAGGGTACACCAAGTGAAGAAATGTCTTATATTGAAATGAATTTAAAATATTTAGAGAGTGGAGCTAATA
AATAA
>NanJ_Q8XMY5_Clostridium_perfringens_13_VAL_RefGene_NC_003366_1_681830-685351
GTGAAAAGTAAAAAAATTATAGCTACACTTGTTGCAAGTTTAGTTATTTCTAATATGGGAGGATATTTAGTAAAAGCTAA
TCCTAATGTAAATCATAAGGCAGTTATTATAGAAGATAGACAAGCTATTATTGAAACTGCTATTCCACAATCAGAAATGA
CAGCTAGTGCAACTTCAGAAGAGGGCCAAGATCCAGCTTCAAGTGCTATTGATGGAAATATAAATACTATGTGGCATACA
AAATGGAATGGTAGTGATGCGCTTCCACAGAGTTTATCAGTAAACTTAGGAAAAGCTAGAAAAGTTAGTTCTATAGCTAT
TACACCAAGAACAAGTGGAAACAATGGATTTATAACTAAGTATGAAATTCATGCTATTAATAATGGAGTAGAAACTTTAG
TTGCAGAGGGAACATGGGAAGAAAATAATTTAGTTAAAACTGTAACTTTTGATTCTCCTATTGATGCAGAAGAGATAAAA
ATAACTGCAATTCAAGGTGTTGGTGGATTTGCTTCAATAGCAGAGTTAAATGTTTATGAAATCAAAGGCGAAGTAGATGA
AATTGCCAACTATGGAAACTTAAAAATAACTAAGGAGGAAGAAAGATTAAATATAACTGGTGATTTGGAAAAATTCTCCT
CACTAGATGAAGGAACTATAGTAACTAGATTTAATATGAATGATACCTCAATTCAAAGTTTAATTGGTTTAAGTGATGGA
AATAAAGCAAATAACTATTTTTCACTTTATGTAAGTGGAGGAAAAGTAGGATATGAGCTTAGAAGACAAGAAGGAAATGG
AGATTTTAATGTACATCACAGTGCAGATGTTACTTTTAATAAAGGAATAAATACTTTAGCTTTAAAAATAGAAAAGGGAG
TAGGAGCTAAGATATTTTTAAATGGTTCTCTGGTTAAAACGGTATCAGATCCAAATATTAAATTTTTAAATGCAATAAAT
CTTAATAGTGGATTTATTGGTAAAACTGATAGAGCAAATGGGTACAATGAGTACTTATTTAGAGGAAATATAGATTTTAT
GAATATTTATGATAAACCAGTAAGTGATAATTATTTGTTAAGAAAAACAGGGGAAACTAAGGCGCCATCAGAGGATAGTT
TATTGCCAGATGATGTTTATAAAACACAACCAGTAGAATTATTCTATCCTGGATATTTAGAATCAAGAGGATATAGAATT
CCTGCTTTAGAAACAACTAAAAAAGGAACGGTTTTAGCTTCTATAGATGTTAGAAATAACGGAGATCATGATGCTCCTAA
TAATAACATAGATGTAGGTATAAGAAGAAAAGAAGTAAATGGGGAATGGGAAGAAGGAAAAGTAATATTAGATTATCCAG
GTAAATCAGCAGCTATAGATACTTCTCTTATGTCAGCTACCATAGAAGAGAATGGAATTGAAAAAGAGAGAATATTTCTT
ATAGTAACTCATTTCCCAGAAGGTTATGGATTCCCTAATACAGAGGGCGGAAGTGGATATAAAGAAATTGATGGAAAATA
TTATTTTATATTAAAAGATGCTCAAAATAATGAATATACAGTTAGAGAAGATGGAATTGTTTATAATTCAGAAGGAAATC
AAACTGATTATGTAATGAAAAATGATAAAACCCTTATTCAAAATGGAGAAGAAGTTGGAAATGCTTTACTAAGCAATTCT
CCACTTAAGGCAGTTGGAACTGCTCATATTGAAATGATTTATAGTGATGATGATGGTAAAACATGGAGTGAACCAGAGGA
TTTAAATCCAGGACTTAAGAAAGAATGGATGAAATTCTTTGGAACTGCACCAGGAAAGGGAATTCAAATAAAAAATGGAG
AGCATAAAGGTCGATTAGTATTCCCAATATACTATACTAATCAAAATAATTTCCAATCAAGTGCTGTAATTTATAGTGAT
GACTTTGGTGAAACTTGGAAGTTGGGAGAATCTCCAATAGATACAGCTTCTGTAAGCTCTGAAACAGTTTCTTCAGGAAC
ACAGTTGACAGAGTGCCAAGTAGTTGAAATGCCAAATGGACAACTAAAATTATTTATGAGAAATACTGGTTCATATACAA
AGATTGCAACTAGTTTTGATGGAGGAGCAACATGGCATGATGAAGTTCCAGAAGATACTTCTTTAAGAGAGCCTTATTGT
CAATTAAGTGTTATAAATTATAGTGGAAAAATAAATGGTAAAGATGCAATTATATTCTCAAATCCAGATGCAAGTAGTAG
AGTAAATGGAAGTGTTAAGGTTGGCTTAATAAATGAGAATGGAACTTATGACAATGGAGAACCAAGATATGAATTTGATT
GGATTTATAATAAAACAGTTAAGCCAGGTTCATTTGCTTATTCTTGTTTAACAGAGTTACCAGATGGAAACCTAGGATTA
TTCTACGAGGGTGAAGGGGCAGGCAGAATGGCATATACTGAATTTGATTTAAATTACCTTAAGTTTAATGCTTCTGAAGA
TTCACCATCAGCTTCAGTTCAATCAATTGAAGTTTTAGATGAAGATTTAGCTTACAATTCTGGAGAGGAAGTTTCAATAA
AAGTAAACTTTAATCAATTAGTTAGTATCATAGGAGATAGAAAGATAACTTTAGATATAGGTGGAGTAGATGTACCACTA
AATATGGTTAATTATGAAGGGAAGAGCTCAGCTATATTTAAAGGAACTATACCAGAAGGAATTAATCAAGGAAATTATGA
AATAAAGCTTAAAGAAAATAATACTTTAGAACTTAATACTGTTTATAATAAAGTTTCAACTTTCAATGGATTAGATAATA
CAGGAATTAATGTACAGATTGGTGAATTAAAAACAACTGTTGGAAATTCAACCATAAAGGTTAATGATGAAGTTCAAGTT
GGCTCAGCATTTGAAGCTATATTAGGAATTGAAGGATTAAATGGAGATACAGAAGTGTATTCAGCAGAATATTTATTTGA
GTATAATGTAGAAGCATTTATATTAAATGAAATTACTTCATTTAATGATTCTTTATTTGTAAAGAGTAAAGAAGTTGAAC
CAGGAAAAGTTAGAATATTAGTAGCTTCTTTAGGGAATGAAATAGAAAAAGATTCAGATCTAGTAAAAGTTAACTTAACT
CCAAAGATTTCTTCTGAATTAGAAGTTTTAGGATTAACAACAGCTTTAGTAGGAGCTGGAGATGGAAATACTCATGACTT
AGAACTTTCAAGTAAGGAAGTTAAAATTAATGAAGAAGCTTCAGGAGAGATAGTAGTAAATCCAGTACAAAATTTTGAAA
TTCCAGAAATAAATAAGAAAAATGTTAAATTAACATGGAATGCTCCAATAACAACTGAGGGGTTAGAGGGATATGTAATA
TATAAAGATGGAAAGAAATTATCAGAAGTTCCAGCTGAATCTACAGAGTTTGTGGTTTCAAAATTAAATAGACATACTAT
TTACAATTTTAAAGTTGCAGCTAAATATTCAAATGGAGAACTTTCAGCTAAAGAAAGTAAGACTATAAGAACTGCTAGGT
AA
>NeuA3_WP_010987336_Streptomyces_avermitilis_MA_4680_VAL_RefGene_NC_003155_5_7144755-7145828
ATGACAGAAGCCAGTACACCGTTCCGCGGCGGCCGCGAAGGCTATGCCAGTTACCGGATCCCGGCAGTCGTCGCGACCGG
CGTGGGAACCCTGCTCGCCTTCTGCGAGGGCCGGGTCGACTCCGCGCACGACCACGGCAACATCGACATCGTGCTGAAGC
GGTCGGGCGACGGCGGCCGCACCTGGGGCCCGCTCCAGGCCGTCGCGAAGAACGGCGACAACCTCGCGGGCAACCCGGCC
CCCGTCGTCCTCGACACCGGCCGGGTCCTCCTCGTCCATGTCCGCAGCGCGGCCGGCGCGAGCGAGGACGCCATCCTGCG
CGGCAAGGTGAAGGCCGCCGACGGGCGGCGCGTATGGGTCCAGCACAGCGACGACGACGGACTGACCTGGTCGGGCCCGC
GTGAGATCACCGGACAGGTGCGCAAGGCGAACTGGCGTTGGTACGCCACCACACCCGGGCACGCCCTCCAGCTCACCACC
GGCCGCGTCGTCGTACCCGGCAACCACACCGTCCCGCCCACCGGCACGGACAACGGCACGGAGGCCAAGTACAACAGCGG
GCACTGCCTGCTCAGCGACGACCGCGGCGCGAGCTGGTACCTCGGCTACCTCGACGAGAACACCAACGGCTACATCAACG
TGAACGAGACGACGGCCACCGAACTCCCCGACGGGCGGGTCTACTTCAACACCCGCAACGACTCCCCGTCCCCCGGCAAC
CGTGCCGACGCGTACTCGAAGGACGGCGGGAAGACCCTGGTCAAGCCGTTCCGCCCGCAGGCCGGGCTCACCACCCCCGT
CGTCCAGGGCAGCGTCCTCCAGCTCCGCGACCCCGATCTGCTCCTGTACTCCGGGCCCGCCGACCCCGCCTTCCGCGCCC
TGATGACCGTCCGCGCCAGTGCGGACGGCGGCACCACCTGGCGCACCGCCCACCCGCTCGACGGCCTGCCCGCCGCGTAC
TCCGATCTCGTACGCGTCGACCAGGACACCGTCGGCCTGCTCTACGAGACGGGTGACTTCGGCGCCTACGAGACGATCAC
CTTCCGTCGCATCCCGGTGACGGCCCTCACGTGA
>PaNA_WP_011183878_Cutibacterium_acnes_KPA171202_VAL_RefGene_NC_006085_1_c1681189-1679681
ATGACTTTGACCACGAAACTGAGCGCGTTGGCCATTGCCGGAATCATGGCCGTCATCGGGGCTCCCATGGTGACGCAGTC
AGCTATGGCATCAGGCAGGGCTCCGGCCCCAGATGCGGCCACCACCCAGCCGAAGCTCGTCACGGGTGATATCACCAGCA
CCGATCAGTCGGGCACTCATCTCTTCTTCGGTAAGAATATCGTCCGGAACGCCAAGGGAGCCATTATGAAAGTCGACCGG
ACATGGCCCGCAGCAGTGCCGGCACCTCTGCCGGATGTTCGTGCTGATTCGAGCACACGGATGCTCCTTGGCCCCGTCGT
GGATTTGGCTGTCAATGAGCATCCGGCAGGTGTTTTTTACCGAATCCCAGCCCTTGCGACCGCTTCGAACGGCGATTTGC
TGGCCTCCTACGATCTGCGTCCGGGGAGCGCCGCCGATGCGCCTAACCCCAATTCCATCGTGCAGCGCCGCTCTCGCGAC
AACGGTAGGACGCGGGGTCCGCAAACCGTCATCCATGCCGGGACCCTGGGTCGCAGGAAGGTGGGATACTCCGATCCTTC
CTATCTCGTCGATCCAGCCACGGGCCACATCCTCAATTTTCACGTGAAGTCCTACGACAGAGGATTCGCCACATCGGAGG
TGGGCACGGACCCGGATGATCGTCATGTTCTGCACGCCGAGGTCTCTACATCGACCGACAATGGACACACTTGGACCTAT
CGAGACATCACGCGCGAGATCACCCCGGATCCCACCACTCGGACACGATTCGTGGCATCAGGGCAGGGCATAGCGTTGCT
CCACGGCCCCCACGCTGGAGGTCTCATTGCCCAGATGACGGTGCGCAACAGTGTCGGCCAACAGGCCCAGTCGATCTATT
CCGATGATCACGGCATCACCTGGCATGCTGGCAACCCGGTGGGCCGAATGATGGACGAGAACAAGGTGGTGGAACTGTCC
GACGGTACCCTCATGCTCAATTCCAGGGACGCAGCCCGTTCCGGTCGGCGCAAAGTGGCCTATTCCCATGACGGTGGCTT
GACCTGGGGGCCGGTGAAGCTGGTCGACGACCTCATCGACCCCACCAACAACGCCCAGATCATTCGGGCTTACCCCAATG
CCCGGGCCGGGTCGGCGAAAGCCAGGATCCTGTTATTCACGAATGCCCGCAATGCCACGGAACGGGTAAACGGTACCCTC
TCGGTCTCCTGCGATGACGGACGGACATGGGTCAGTCATCAGACCTACATGCCCGGGGAAGTCGGATACACCACGGCAGC
GGTGCAGTCTGACGGGGCGTTGGGCGTTCTGTGGGAGCGCGACGGTATTCGGTACTCCACCATTCCGATGGGGTGGTTGA
ATTCCGTGTGCCCGGTGGCTCCTTCCGGGAGGCCGACTTCTGGAGAGCCAACTTCTGGCACATCTCTCCCGCTTACTGCG
ACCCCCTCCGGTTCTCTTCACGGAGGTGCCTCGTCGCGTCCCACTAGTTTGCCGCACACAGGAGACTGA
>siabb2_BAK26854_Bifidobacterium_bifidum_JCM1254_VAL_RefGene_AB278567
ATGGTTCGTTCGACCAAGCCATCGCTGCTGCGCCGTTTTGGCGCGCTGGTGGCGGCCGCTGCCATGCTGGTGGTACTGCC
CGCAGGGGTATCCACCGCGAGTGCGGCCAGCGATGATGCTGACATGCTCACCGTCACGATGACGCGTACCGACGCCCTCG
GCGACGAGGTATATGTCGGTGACACGCTCACCTACAGTTTCACCAACACCAACAACACGAGTTCGGCATTCACCGCATTC
CCCGCCGAGTCGAATCTGAGCGGTGTGCTGACCACAGGAACGCCGAACTGCCGTTATGAGAACCTTGCGGGAGGCGCTTC
CTACCCTTGCTCCACGGCCAGCCACACCATCACTGCGGATGATCTCACGGCCGGCAGCTTCACCCCGCGTACCGTGTGGA
AGGCCACCTCTGACCGAGGGGGCACTCAGGTGCTGCAAGACAACATCGTCTCCACCGGCGATACCGTCACCGTGAAGGAA
GGCAAGCGCCCCGATCCGGCCACCATCCCCACAGACCGTGCCGATGGTGAGGCCGTGCGCCTGGCCACCGCCCGCCAGAA
CCTCGGTACCGAATGCTACCGTATTCCGGCGCTCGCCGAGGCGCCCAACGGCTGGATCCTCGCCGCATTCGACCAGCGTC
CCAATACGGCGATGGCCAACGGCAGCGGCGTCAAGTGCTGGGATGCCCCGCAGCCGAACTCCATCGTGCAGCGCATCTCC
AAGGATGGCGGCAAGTCGTGGACGCCGATCCAATATGTCGCGCAGGGCAAGAACGCCCCGGAACGCTACGGCTATTCCGA
CCCATCCTATGTGGTCGATAAGGAGACCGGCGAGATCTTCCTGTTCTTCGTTCACTCGTATAACAAGGGCTTCGCCGACT
CTCAGCTTGGCGTCGATGAGAGCAACCGCAATGTGCTGCATGCGGTCGTCGTCAGCTCAAAGGACAACGGCGAGACGTGG
AGCAAGCCGCGTGACATCACCGCTGACATCACCAAGGGTTACGAGAACGAGTGGAAGTCCCGTTTCGCCACCTCCGGTGC
CGGCATCCAGCTCAAGTACGGCAAGTACAAGGGTCGTCTGATTCAGCAGTATGCCGTGGGCCGTACGACCGGTTCGAACG
CCGCGGTATCCGTGTACTCCGACGACCATGGCAAGACCTGGCAGGCCGGCAACCCGGTGACGGGCATGCTGATGGATGAG
AACAAGGTCGTGGAGCTGTCCGACGGTCGCGTGATGCTCAATTCCCGTCCGGGCGCGGCGGGATACCGTCGCGTTGCGAT
TTCGGAGGACGGCGGCGTGAACTACGGTACGGTCAAAAACGAGACGCAGCTGCCGGATCCGAACAACAACGCGCATATTA
CGCGCGCGTTCCCGAACGCTCCCGAGGGTTCGGCGAAGGCGAAGGTGCTGCTGTACTCGTCGCCGCGCGCGAACAACGAG
GGCCGTGCGAACGGCGTGGTCCGCATCTCGCTCGATGACGGTACCACGTGGTCATCCGGAAAGCTGTACAAGGAAGGCTC
GATGGCCTACTCGGTCATCACCGCGCTGAGCGACGCCGCTGGCGGTGGTTATGGTCTGCTGTACGAAGGCGCTTGGGTCA
CCGGCGGCGGCATTGACAGCCACGACATCATGTACACGCACATTTCCATGGATTGGCTCGGCTACCTGTCCGCCACCGCA
GATGACGTGACCGCTTCGGTTGAAGAGGGTGCCAGCACGGTGGACGTGACCGTTCCGGTGAGCAACGTCGGTTCTGTGGA
TTACACCGGTGTGACGGTGACTCCGGCCGATCTGCCGACCGGATGGTCTGCCTCTCCGGTGAACGTGGGCGCTCTTGCCA
GCGGCACGTCCAAGGACGTGACCGTCACGGTGAATGTTCCCGCAACTGCCAAGAAGGACGATGTCGCCAAGATCGTCCTG
CGCGTGACCGGCACGTCCGCTGCGAATGCCAACGCCACGACCGGCTTTGACGGCTCCATCACGGTGAACGTCACCGAAAA
GAGTGAGCCCGATCCTGAGCCGGAGCCGACCATCACGGGTGTTTCGGCGGTGACGTCGCAGGCTGGTGTGAAGGTCGGTG
ACGTGTTTGATGCGTCGAAGGTGTCGGTGACCGCGGCGATGAGTGATGGTTCGTCGAAGGCGTTGGCTGCCGGCGAGTAT
TCGCTGTCGGCTGTGGATGCTGACGGCAAGGCGGTCGATTTGGCTGAGCCGTTCGCGGCGGCTGGTGTGGTGACGGTCAC
GGTGAGTGTGCCTGTGGAGGGTGCGGGTCCGTTGACGGCATCGTTCACGATTGACGTGGCCGAGAAGAGCGTCGACCCTG
AGCCCAAGCCCGAACCCGAACCCAAGCCCGAACCGGAGAAGCCGGCCGGCCCGAAGGTCGACGTGCCCACCGAGCAGCCC
GGCCTGTCCAAGACCGGCGCTTCCACGGCAGGCATGTCCATCGTGTTCGTCTTGTTGGCGCTGTCCGGTATCGCGGCGTT
GTCGCTGCGTCGCCGCTCCGTTCACTGA
>SiaC_WP_013996593_Capnocytophaga_canimorsus_Cc5_VAL_RefGene_NC_015846_1_524410-525978
ATGAATCGAATTTTTTATCTTTTATTCGCTTTTGTTCTTTTGTCGGCTTGTGGAAGCCAAAAAAACGTAATCGGCGGAGG
CGAATTTACACAACCCGAAATGCCTTTGGTCACAGGCAAGGAGAATTTATTAGCTTCTTTCAAGTTAGCTACTAAAAATT
TGAATGCTATCACAGAGGTGAAAGTTTTACTCAAATCCGAATTAAAATCTTTGGATTTAAGTGAAATAACTATCTATTTA
AGTGATAAAGAAAACTTTAAAGAAGCACAACAATTCGCTTCTACTAAAAGCGTTCAATCGACAACACTTCTGAAAGGTAA
TTATTTGCCCAAAACTGAAAACACTTATGTTTGGGTAACAACAAAAACCACTGAAAATCCGAATCTTCTAAACAAAATTA
AAGTTTTTCAAATTGAATTTTTATCAAACGGGTCACGATACGTATATGTAAATCCGAAAAGTGCTTCACAACGCTTTGGG
ATAACGCTTCGCGATAAGAAACAAGACGGCATTGAATGTTATCGTATCCCTGGATTGGCGACCACCAACAAAGGAACGCT
CATCGCGGTGTACGACAATCGTTACAACAATTGCAAAGATTTGCAGGAAGATGTAAACGTAGGAATGAGTCGAAGCACCG
ATGGCGGACAAACTTGGGAACCGATGAAGGAAATTATGGATTTGGGCGAATGGGGTGGACTTGATAATCGCCTTAACGGA
ATTGGCGACCCTGCCGTACTAGTCGATAAAACCACAGGAACAATTTGGGTTGCAGCACTTTGGCTTCACGGACACGATAA
AGACAAAATGGCGTGGTGGGCTTCCAAACCGGGTATGACACCCCACGAAACCGGTCAGTTGATGCTCGTTAAAAGTGAAG
ATGACGGCATCACGTGGAGCGAACCTATCAACATCACAGCTCAAACCAAAGACCCAAAATGGTATCTTTTCTTCAACGGA
CCTGGTAGCGGTATCACCCTAAACGATGGAAAAATAATGTTTGCCGCACAATACAAAGACGAAAATCAAGTACCACATTC
CACATTAATTTATAGCGACGACCACGGAAAAACGTGGCATTGTGGAACGGGAGCTAAATCGCATACTACAGAGGCACAAG
TGGTTCAACTTTCTGACGGAAGTATAATGCTTAATATGCGTGACGACCGAAATCGGCAGAATTACACGCTTTCCGATGCC
TTTCACGGACGTTCAGTGGCTGTTACTCGCGATTTTGGAAAAACGTGGACAGAACACAGCACATCACGTAAAGCACTAAC
CGAACCCAATTGTATGGCAAGTATCATTTCACTGGATAAAAATGGGAAAAAATATTTATTTTTCTCTAATCCAGCAGATG
CCAAAAAACGTGTGAATATGACCATAAAGGTAAGTGATGATGATGGCAACACGTGGGACAAGCTCCCAGCCCTAAAACTT
TATGAAAATGAAGGATTTGGGTATTCGTGTATGTCGATTATTGACGATAAATACATCGGAATACTTTACGAAGGCGCAGG
AGACTTGATTTTTCAAAAAATACCAGTTGAGGAATTTATCAAGAACTAA
>Sial_WP_003790542_Schaalia_odontolytica_ATCC17982_HYP_RefGene_NZ_DS264586_1_339281-341518
ATGAGCATCGACGCAGGTCACCCGGGAATCTCCTGGACTTTACAGTTCCGAGCACGCATCGATGGAGCATTGATTGAGCT
CCACAGCACGGCCGACACAGGGTGGCACCTGTTCATCCGCTCCAGCGCCCTCTTCCTCGAGGGATCAACAAACGCCATGT
CCTTCGCCCTGGACATGGAAGACACTGCCTCCGTCACGGACGGCACCTGGCACTCTCTCGCGATCACGGCCACCAGCGCG
GGCTCCAAGATCTTCCTCGACGGCTACCAGTGCTTCTCTACGACCGCAGACCTCTCCCCCGCTGCCAGCGGCCCCGAGGC
TACTCTCGAACTCACGCCGGGAGCCGGCATCGACATTCGATCCTTCACAGAGCATGACGGCGTTCTCTCCCCCGCAGAGA
TCCTCGCACTCTCGCCCGCCCCCACCCCGCTCATCGAGTTTGCCGCCGCTCACCTGTCGGATTACGACGTCGCCGAACTC
TCTGAGCTCACCGCGGGCACGATCTTCGCCCGCTACCGCGTGCGCGGACCGGGCCAGCACGGCACGATCCTCGCGGCGGG
TGGTGGCGGCACCGAGCAGCTCAACCTGTCCGTGACGGAAGAAGGCATCGAGTACAAGGTCCTCGGGCGACGGGGCGAGT
GGCGTACATTTACGGCCCACGGGCACTGGGACCAGGGACACTGGCACGACGTCGTCGTTCGCGTCGGACACGGCGCAGTA
CAGATCTACGTGGACGGCTACCTTGAGGCTCACCTGCCCGGACAGGCATTCTTCGCAGCCGTCGATTCCCTCGACGAGGT
CGTCATCGGTCAGGACACCTCCGGGTCTCGCCTCTTCGGCGAGGTCCGCAATGCGACACTCTACTCGTCGGTCCTCAACG
ATTCGCAGATCAAGAAGCTCTCCTCGATCGCTCCGGTCGACACGCAATGCCTGTTCGATGCCGGGTTTCACGACTCGATC
AGCTACCGCATCCCCTCACTGATCACCCTGGAATCCGGAGTCGTTGTCGCAGGCGCCGACCAGCGTGAGACCATCGCGAA
CGACTCACCCAACTCGATCAACTTCACGGTTCGCCGCTCGTTCGACGGAGGACACACGTGGGGCGACCTCCAGACAGTCC
TCACCTACCCCGGTCACGGCGCCAAGGGTGCATCCGTCATCGACTCATGCGTCGTGCAGGACCGCCGCAACGGACGCCTC
GTTATCCTCATCGACCACTTCCCGGGCGGCATCGGCCAGCCAAACGCCGAGGCCGGCCTCGGCGTCGACGAACGGGGCCG
GTACATCCTGCACGACGCCAACGGTGCCACCTACACGTGGAACCAGGATGGAAGCGTCACGGACGCCGACGGCAACACCA
CTGCATTCACGGTCTCCGAGCGCGGCGACGTCACCGTCACGGAAGGCGGACAGGAATCCTCCGGTGGCAACGTATTCCTC
GCCGATGGCGTCGATCCCCACCAGACACTGTTGACGGCCCGGACCTGCTTCCTTCAAATGATCTACTCCGACGACGACGG
CGAGACTTGGTCCGGCCCCTTCAACCTCAACCAAGACGTGAAGGAAGAATGGATGTCCTTCTGCGGGACCTCCCCGGGCA
CGGGCGTGCAGCTGCGCAGCGGGCGCCTCGTCATCCCGATCTACTACAACGGGGACCACAAGCGTCACTTCTCCGCATCC
GTCGTTTACTCCGATGACGGCGGTACGACATGGAAGCGCGGCAAGTCTCCCAACGACGGGCGCATCTTCGAGGGCCGCGA
GATCGACTCACGCACGCTCGACACCGAAGCGGCCGCGACGCACGAGGCCACGCTCATCGAGCGCGCCGACGGCTCACTCC
TCATGCTCATGCGCAACCAGCACCCCAGCGGAAAGGTCGCGGCGACCGTCAGCACCGACGGAGGCGAAACCTGGAGCGAC
GTGTTCTTCGCCGAGGAGATCACCGAAATCTTCTGCCAGCCGAACGCGGTTCCCTGGCCGACGGAGGACTGCCCCGAGCG
CGTGGTGTTCGCGAATGCCTCGCAGATGCGTCCCTACCGCGGCCGCGGCGTTCTGCGCCTGTCCGAAGACGGCGGGCGGA
CGTGGATCGCATCTCGCACATTCAACCCGGCCCACTACGTCTACCAGTGCATGACGATCCTCCCCGACGGGGCTCTGGGC
TTGCTGTGGGAGCGTGAGATGCAGGGCCTGTACTTCAGCCGCATCCCGCTGGAGTGGATCGAGGCCGCCAAGATCTGA
>Sial_WP_003792757_Schaalia_odontolytica_ATCC17982_HYP_RefGene_NZ_DS264586_1_c1760073-1757851_
ATGACCCTCCGCCACTACGGGCGTGCCCTCGCGGCCCTCTCGGGAGCAGCGCTGCTATGCGCGACGCTCTCAGTTCCCGC
GTTTGCAACGCCCACCAGTGACACTGACGCCGCCGCTCCCACGGTGGTCGCGACAACCGATGAAGAATCGGCCCCGATCA
CCGTCACCGCCACTCGCACCGACTCCCACGGAGACAAGGTGTACGAGGGCGACCTCATCACCGTCACCTTCACCTACACC
AACAACACCGACAATGCGCTCACCGTCTTCCCGGTGGACTCCAACCTATCCGGCGTTCTCACCACCGGTGCCCCCAACTG
CCGCTGGCACAACCTGGCCGCGCACACGACCAAGCAGTGCACGACCGCGACCCACACCGTGACGGCAGCAGACGTAGCAG
CCGGTAGCTTCACCCCCACCTCAACGTGGGCAGCCACCCGTGACCGCAACGGCACCGACGTCATCGCCGGTGGCATTACT
GCCAACGCAGACCCGGTGACCGTCGCCCAGGGCGATCGTCCCCCGGCCCCGGATCCGCTGGAGACCCCGCAGGACTACGC
GATCGGCGACAAGGTTCGCCTCGCGTCCCCCGGCCTCGCCGGATTCAGCTGCCACCGCATCCCCGCTCTGACCACCGCCA
ACAACGGCTGGATCATCGCCTCGTGGGACGGTCGCCCGAACACCTGCCAGGACGCGCCTCAGGCCAACTCCATCGTCTAC
CGCATCTCCAAGGATGGCGGTAAGTCCTGGACCCCGATCAAGACCGCCCTCGCCGGCACCCCCGGCGCCCAGAAGATCGG
CTACTCCGACCCCTCCTTCGTCGTGGACCGCACCACCGGAACGATCTTCCTGTTCTCGGTGAAGTCCTACGATGCCGGCC
TCTTCCAGTCCCAGCTGGGCACCGATCCTGCGGCGCGTAACATCCTGCATGCCCACGTCGTCGAGTCCCACGACAACGGT
GAGACCTGGGTGAACCCGCGCACCATCACCGACCAGGTGACCGCCGGATACGGGGACAAGTGGTTCACCCGCTTTGCTTC
CTCCGGTGAAGGCATCCAGCTGCGCTACGGCGCCCACGCCGGTCGCCTCATTCAGCAGTACGCCGTTGCCAACACCGGAA
CGACCTCGCTCATGGCCGTCTCCGTCTACTCCGACGACCACGGGCAGACCTGGAAGCCCGGCGCACCCACCGAGGGCAGC
GCCGACGAGAACAAGGTCGTCGAGCTCTCCGACGGTCGCCTGCTCCTCAACTCGCGCACGCAGGGCACCGCCGGCCAGCG
CCTCGAAGCCATCTCCTACGACGGCGGCGAGACCTGGGGCCCCTTCCGCCACAACTGGGACCTGACAGATCCGCGTAACA
ACGCCTCCATCGTGCGCGCCTACCCGGATGCCCCCGAGGGCTCCGCGCGCGCCCGCGTCCTGCTCTTCTCCAACGCCGAC
TCCTCCAGCGCCCGCGCCAACGGTACGATTCGCATCTCCTACGATGACGGCTTCACCTGGAACGACGGCAAGGTCTTCGA
GAGCGGCGAGATGGCCTACTCGACGCTGCACCCCCTCGGTGATGGTACCTGGGGCCTGCTGTACGAGTCCGGCGGCTACA
AGAACATCGAGTTCATGCGACTGGACGCCACCTACCTCGGCCTGACCGACCCCGGCGAAGAGGACGCCCCCGAGCCCGAG
CCCACGCCGGACCCGCAGCCGCAGCCCGCCCCGGAACCGAACCCGACGGCCACTCCCGCCCACTGGGTCAACACCGGTTC
GGGTTGGAAGTGGCAGCTGGAAGACTCCAGCTACGCGATGAACCAGACGATCGTCATTGGCGAGGCCACCTACCGCTTCG
GCGCAGATGGCATGATGGTCACCGGCTGGGATAACCAGGGCGGCGTGTGGAGCTACTACAACGCCTACGGTGCCCGCGCG
AGCGGATGGCTCACGGACGCCGGTAGCTGGTACTACCTCGATCCTGCGACCGGTGCGATGGCCACCGGCTGGACCCAGAT
CGACGGCACCTGGTACCTCTTCTCCGCCTCCGGCGCGATGCTCACCGGCTGGCAGCACGCCGGTAGCTGGTACTACCTGG
CCCCCTCGGGTGCCATGCTCACCGGTTGGCAGCAGCTCGGCTCCGCCTGGTACTACTTCGCCGGCGACGGCCACATGGTC
ACCGGCTGGCAGATGATCGACGGCCGCTGGTACTACTTCGCATCTTCGGGTGCGTGGATCTGA
>Sial_WP_007135677_Prevotella_salivae_DSM_15606_HYP_RefGene_NZ_GL629647_1_c2707521-2705836
ATGAAAAAACTTCTCTTTGCATTGCTCTTGCTCTGCAGTTTCCATGCAAAAGCAGCCGACACCTTATTTATTAAGCAACC
ACAGGTGCCCATATTAATAGAGCGTCATGACAACATTCTATTGTTAATGCGACTCGATGCCACAGAAACGAAGCGATTAG
ACGACATCGAACTATGCTTCGATGATAGGCTTCCGCTTCAATATGTGAAAGCCGTTAAGTTATATTATGGTGGAACTGAG
GCCCAACAATACAGCAAACAGAAACGTTTTGCGCCTGTAGATTATATCACAAACTTTACTCCCGGCAAGACCTTGCAAGC
CATTCCGTCTTATGTTGTGCTGAAAAGCAAACTTCAACCCACCACACATCGCTTCACCTTACAAGCCCAACAACTTCTCT
TTCCGGGTGTAAACTACTTCTGGGTTAGTATCGAAATGCAACCCAATGTGCCTATAAAAGCAAGGTTGAATGCCATGATT
TCACAGGCCAAAGCAGATGGAAAGACACTACCGATTGTCAACACTTCGGCTTCGGATATGAATCGAAGAATGGGCATAGG
TGTTAGACATGCCGGCGACGATAACGTCTCTGCATATCGCATTCCAGGTTTAGTGACAACCAACAAAGGTACACTTCTCG
GCGTATATGATGTGAGATATAACAGCAGTGTCGACCTACAAGAGCACATAGATGTAGGCCTTAGTCGCAGCACTGACGGC
GGAACAACGTGGGAAGCCATGCGATTGCCGTTGGCTTTTGGGGAGACTGGCGGTCTGCCTGCAGCCCAAAATGGCGTTGG
AGACCCTGCAATCCTTGTGGATAATACCAATAACAACATCTGGATTGTAGCCGCTTGGGCTCATGGAATGGGGAATCAGA
GGGCGTGGGTAAGCTCACAACCCGGCATGGATAGCACCAAAACAGCCCAATTAGTCATGACAAAGAGCACCGACGATGGA
CGCACTTGGTCGGCTCCAATCAATCTAACGGCAAAATTGAAACAGCCAGAATGGTTCTTCTTCTTCCAAGGACCGGGCCG
CGGAATCACTTGTAAAGACGGCACACTTGTATTTGCCATGCAGTTCATTGATAAGAATCGAGTGCCTCATGCAGGTATCA
TGTACAGCAAAGACCATGGAGAAAGTTGGGCCATCTCTTCGCCGGCATGCAATAATACGACTGAAGCGCAGGTGGCAGAA
CTACCGAATGGTGAGCTAATGCTTAACATGCGAAACCAAAGCGGAGGGGGAAGAGCCGTGTATACCACGCGAGATTTAGG
GCAAACTTGGATTGAACATCCTTCTAATATCAAGGCTTTGCAGGAACCAATCTGCATGGGAAGCCTCATCAGTGTACGTG
CAAAAGACAATGTTCTCGGTAAGAACATCTTGTTGTTTGCTAATCCTAATGACCCCAAAGAACGCAAAAATATCACCATT
AAGTTAAGCTTTGACGATGGAAAAACATGGGATTGTGCTCATCAAGTACTCTTAGATGATGGTTACGGCTGGGGATATAG
CTGCCTAACCATGATAGATCGTGAGACGGTTGGCATTCTTTATGAGAGCAGTGTGGCACAGATGACCTTCCAAGCCATCC
CACTTAAAGACCTCGTTGCAGGGGAAACAAAAGTTAAGATAAAACACAAGGTGGTGAAAAGAGGTCCTGTTTGCTTGACG
GAATGA
>Sial_WP_010755296_Enterococcus_pallens_BAA_351_HYP_RefGene_NZ_ASWD01000002_1_c566342-565170
ATGGCTACAAAATTACCAAGTGTCCGACAATCAGAACCAAATGGTGTGGTCTATCGAGATGAATTTTTAGCTGTCGATTT
TGGCCTTATTCCAACTGGCGGTAACAATACTGCCCACGCACCAACGCTGATTGAGACAAAAGACGGCGGTTTGCTGTGTG
CCTGGTTTGCTGGAAGCTTTGAAGGCAGCGGGGATATTTCTATCGTGGTTTCCAAGCTTGATCCAGAAAAACAGGTTTGG
TCAGTACCTGTAACTGTCTCGAAAGGAGAAGACCGCAGTGAGCAAAATCCGGCCTTCTTTAGATCACCGGATGGCGAAAT
TTGGTTAATTTATACGTCGCAAGTTAGTCGCCAGGAAGGTAAGGACAACATGCAGTTTACGTCGGTTATCATGGTTCAAA
AATCCAGCGATGAAGGACAAACCTGGGGAGAACCAGAAGTATTGTTTGCCAATGAAGGGACCTTCTCACGCCAAGCGATA
CAAATCTTAAGCAACGGCCGCTGGATTTTCAGTACCTGGTTGTGTGAAGATTCGCCAGACGGATTAACCAATGATCCAAC
AGAATTTCAAGTATCTGATGATGAAGGACAAACCTGGACAGCAGTTCGGATGCCTGACAGCAGCGGACGTGTTCACGCTA
ACATTGTGGAAGTAGAAGATGGACATTTAGTAGCCTTCATGCGCAGTCGTTTCGCGGATCATGTTTACAGCAGTGAATCC
TTTGACTTTGGCGACAGCTGGAGTGTGCCGGAACCGACAGTATTGCCGAATAACAATGCAAGTGTCAGCGCTATCCGCTT
GCAGTCTGGCGAAGTAGCCTTGGCGTATAACTTAAATGCAGCCAATCATGCAGCCTTCGGAAAAGTAGCTTGGCCAGGAT
TACGAAATCCAGTTGCCGTTTCCGTAACAGAAGATTTTGGCAAAACTTGGCCGATCGGTCGCGTATTTGAACCAGCAGAA
GGCTATATTGGGATTGAAAACAAAACCAACAATTCGCAGCATGAGTATCCAACGCTTTATCAAGATAGCCAAGGCATATT
GCATTTAGTTTATGCCTACAAAAATCGTCTTTGCGTAAAATATGTCCGTTTTACAGTGGAAGATTTATTTGGAGAAAAAC
GGGAGACTGAAGGCTTATATAACCCAACCTCAGGTGAAGGGGTACTGGAATAA
>Sial_WP_024225670_Escherichia_coli_C262_10_HYP_RefGene_NZ_AIAP01000125_1_90024-91193
ATGTCTGTAGCCCTTATTCGTGACGGCGTCATCCGTCCATCCGAAAACGATTCGCATGTGCTTACCACCATGCTGCCCTC
GTCCTGCCCGCAAAACCACGCGGCGAATATTCTGCCTTTGCCGGATGGCGCGTTAATGTGCGTCTGGTTTGCGGGAACGC
AGGAAGGTATTGCCGATATTTCTGTCTGGGGCTCGCGATTGCCCGCTGGCGGAATGCAGTGGAGCGATGCGGTCAAACTT
TCCCACGATGGCACGCGTTCAGAGCAAAACCCGGTGCTGTTTCTCGCGCCGGATAACGTGCTGTGGCTCCTATGGACCGC
ACAAATATCCGGTAATCAGGACACCGCCATCGTCCGCTACCGTAAGTCAGACGACCTCGGACAAACCTGGGGCGAGATTG
CCACCCTGCTTGATAAACCCGGTACGTTCATTCGACAGCCAATCACGGTGCTTGATAACGGCAACTGGCTGCTGCCCGTC
TTTTATTGCCGTACCCAACCCGGCGAAAAATGGGTCGGCAATGATGATATCAGCGCAGTGAAAATTTCCGCTGACGGTGG
TCACTCCTGGCGCGATGTCGAGGTGCCGCAAAGTCTTGGCTGTGTTCATATGAATATCACAATGCTGCACAACGGTACGT
TGGTTGCTCTCTTTCGCAGCCGTTGGGCAGACAACATCTATATCAGCCATTCCGCGGACAACGGCGAGAGCTGGTCAGTA
CCGCAAGCAACCGAATTGCCCAACAACAATTCGTCTATTCAGGTAACGACACTTGCCAGCGGCGAACTGGCGCTGGTGTA
CAACGCGATGAGTGCGGCAGGCGCAGTAGAACGTCGCGCGTCGCTTTATGACGAAATCGACGATGGCGACGACAGCCGCA
AAGAACCGACAGCCGTCGGACGCTCCGCTTTCTGGGGGGCCCCACGCGCGCCGATGACGGTAGCGATTTCTGCCGATGGT
GGGAAAAGCTGGCCGTGGCGGCGCAATCTCGATGAAGGCGACGGCTACTGCATGACCAACAATTCCCTGGAAAAGCTAAA
TCGTGAGTTCTCCTACCCCAGCATCAAACAAAGCCCGGACGGTACGCTACATATCGCTTACACCTGGTGGCGTCAGGCCA
TCAAGTACGTACGCATCTCCCCCGAGTGGGTTAAGGGGCAGGCATCATGA
>Sial_WP_062095054_Paenarthrobacter_ureafaciens_ATCC_7562_VAL_RefGene_AY934539_2_692-3664
TTGAGATCCAACAGCACCTCCGCACCATCGCTAGTCCGAAGAGCCGCAACCGGCGTACTGACCTGCGCGGTCAGCATCGG
CTTGCTGGCCGGCTTGGGACTGCCCGCCCAGGCGGCCCCCACTCCGCCCAATTCGCCCACGCTTCCACCGGGCAGCTTCT
CTGAAACCAATCTGGCGGCCGACCGCACGGCGGCGAATTTCTTCTACCGGATTCCCGCGCTTACCTACCTTGGCAACGAC
GTGGTCCTTGCAGCGTGGGACGGTCGCCCGGGTTCGGCGGCGGACGCCCCGAACCCGAACTCGATCGTCCAGCGCCGAAG
CACGGACGGTGGCAAGACCTGGGGGCCGGTCCAAGTGATCGCCGCAGGCCACGTCGCCGATGCCAGCGGCCCTCGATACG
GCTACAGCGATCCCTCGTACATCTACGACGCGGAAGCCAACAAGGTCTTCGCTTTCTTCGTGTACTCGAAGGACCAAGGC
TTTGGCGGCAGTCAGTTCGGCAACGACGACGCGGACCGGAACGTCATTTCCTCCGCCGTCATCGAGTCTTCCGACGCCGG
CGTGACATGGAGCCAGCCCCGCCTCATCACCTCCGTCACCAAGCCGGGTACCAGCAAGACCAACCCGGCAGCCGGCGACG
TCCGCTCCAACTTTGCCTCCTCCGGTGAGGGCATCCAGCTCAAATACGGCCCGCACAAGGGCCGTCTCATCCAGCAGTAC
GCCGGCGACGTGCGGCAAGCTGACGGAAGCAACAAGATCCAGGCCTACAGCGTCTATTCAGACGATCACGGCGTCACGTG
GCACAAGGGTGCCAACGTGGGCGACCGGATGGACGAGAACAAGACTGTGGAACTGTCCGACGGTCGGGTCCTGCTCAACT
CCCGGGACAACGCCAACCGGGGCTACCGCAAGGTGGCCGTCTCCACGGACGGCGGAGCCACGTACGGCCCCGTCAGCCAG
GACACGGAATTGCCGGACCCTGCCAACAACGGTGCAATCGCCCGCATGTTCCCCAACGCGGCGCAGGGCTCCGCAGACGC
GAAGAAACTGATCTTCACCAACGCAAACTCCAAGACCGGCCGCGAAAACGTCTCGGCCCGGGTCTCCTGTGACGACGGCG
AAACCTGGCCGGGCGTCCGCACCATCCGTTCCGGCTTCTCGGCCTACTCAACAGTGACCCGCCTGGCGGACGGAAAGTTC
GGCGTCCTCTACGAGGGCAACTACACGGACAACATGCCCTTCGCCACCTTCGACGACGCGTGGTTGAACTACGTCTGCGC
TCCCTTGGCAGTACCGGCAGTCAACATCGCCCCGAGCGCAACGCAGGAGGTTCCGGTGACCGTCACTAACCAGGAAGCAA
CCACGCTTTCCGGCGCGACCGCAACTGTCTATACGCCGTCGGGGTGGTCTGCCACCACGGTGCCCGTGCCCGACGTCGCC
CCCGGCGCGTCCGTCACCGTGACCGTTGCACTGACCGCACCGGCGGACGCCAGTGGCCCGCGCAGCCTCAACGCGGCATT
CACGACGGCGGATGGCCGGGTTTCGCAGTTCACCTTCACCGCCACCACGCCCGTGGCTCCGCAAGTGGGCCTTACCATCA
CGGGCTCGGCTCCGGCACGTGACGTAGCGGCCAACCCGTACCAGGCCGGTGACGTGCTGGGGTACACGCTCAACGTCAAG
AGCACCGCGAATGTGGCGGCCAACTCCGTGCCGTTGACCGGAACGTTCGACTCCGGCTTCCTGCCTCCCGCGGCCCCCAA
CTGCCGCTATAACAACCTTGCAGCCGGAGCCAGCTACAACTGCACCACGGCCAAGCACACCATCACGGCCGCCGATATGG
AGAGGGGCTACTTTGTTCCGGAGGCCACCTTCAGCATCACTTCCACAACGACGCCGTCACTCACCAAGACGGTGCAGTTC
ACCGGCGCTGCGGTCGCCCTGCGGGATGGCCTGATTTCGGCGGACATCAGCGGTGCGCGCACCGACGTCGGACGCGACCT
CGCAACCCGGCCGTACGCGGCAGGCGAGCTGGTTCCCTACGCCTTTACGGTCAAGAACACCAGCCCGTTCGTGGAGCAGG
TGGTTCCTACAGCCGGCAACTTCAGTCCGTTCCTTCCTGCCGGGGCCGGAAACTGCCGCTACCTGTCCCTCCCGGCAGGC
CAGAGCTATGAGTGCGCGACGCCCCGTCACGCGGTGACGGCTGAAGAAGTGGAGCAGGGCTTCTTTGTTCCCGACACCAC
CTGGGAGGTCAGCGCAGCGGGCCAGAGCACCAGGACGTATCGGATCAATGGGGGAGAAGTGGACCTGTTGGTCCGCGATG
CTGCCTTGTCCGCCACAGTGGTGGCCGAATGGAAGGATGCTGACGGAGACCGCTTCGCCAGCGCCGGAGACCCTGTAACT
TTCACCTACACCGTGGGCAACGCGGGCAATGTAGCGTTGACGGGCCTTGAAGCGCCCGACGCCGGGATATCGCTGCCCTT
CCTTGCCCCCGGAGACACTGCCACGGCAACACGCGAGCACGTCCTGACCGCTGCCGACGTTGCAGGTGGATCGTTGGCTG
CCTCCGCTTTTGAGGCCACGGCCCGCAACGGATCCAAGGAAGTGACCGCAACTGCGGAAGGTCAGCCCCTGGAGCTGAAG
GTGCAGCCGGCACAGCCAAGCAAGGAGCCCGAACTGACAGTTCAGGACCTTGAGGACCAGACGCCGCCGTTCGATCTCGG
CACGGCCTTCAAGTACCGGACCGGACAGAAGGTGTCCCTCGCCGGGCTTGAGTACGGTCAGTGGTATTACGTGTACCTCA
ATAAGACGGGCTACCGCCTCGGCTGGATGTTCCCCACCACCGGGGACACCGTGGAGTTCATCCTCCCGCCCGAGGTCAGG
AATGGCCGGGATGACGTGGTGGTGCTGGACAAGGACGGCCGCCGGGTTTCCTTCGACCGGCTCCAAGTAACGCCGAAGGG
GGAGAAGATCTAG
>Sial_WP_066403159_Bacteroides_fragilis_BFR_KZ07_HYP_RefGene_NZ_JACFST010000002_1_327416-329119
ATGAAACGACTTTCTACCCTATGCCTGCTGGCAGCAGGCTTTTTCATTCCGGGACAAGCACACCAGGCCCGTCCGACGGT
GCTTGATTCGGTTTACGCTCCCCTGAAAGTGGCTACACCTCCTTCCGATGCTTATATCGGCTTGTCGCTTCTCGATAACG
GTGAGATCAGACACTATAATTATGGAGAACAGGCTGTGGCAGGTACTGTATATCTGTCCAGTACCGATCATGGTTTGACC
TGGAAACGGGTGAACCGTCCCAAAGAAATGCCTTTTGCCGATTGTCAGAGCCCTGTCAGTAAGGAGTATATTCGTCTGGT
AGATATGGGGGCAATGGGTGTTTATTGCATTCGTACTTCCGGTGGATTGACAGGAGGACGTACTCTTACGAAGGTGGCCG
ATCGTAACTCCATCATGATTAAACCGCCTGTATTTATCCGAAACGGCAAACGTATTGTCGTGGCTGCTCACGGAGGGGTA
ACACCGAAAGGGTGCTATACCTATTTTTCAGATGATGACGGTCTGACCTGGAAATGCTCGAATACAGTCACATCCCCCGA
TCATCAGGGAGGAGGCTTCCATAAAGGTATCCGTTGGAATCATGGTGCTGTGGAGCCTACGGTGGTCGAACTGAAGGACG
GAACTCTCTGGATGTTGATGCGTACTTCACAAGACTTCCATTATCAGGCTTTTTCTAAGGACGGCGGACAAACCTGGGGC
GAATCGGAACCATCGCCTTTTTATGGTACCATCACGATGCCTACTTTAGGGCGGTTGGCCGACGGACGACTGTTGCTTTT
CTGGTGCAATACGACTCCTCTTCCCGAAAAGGAGGGTACGGATGGTGTTTGGGATGATGTGTTCACCAATCGTGATGTGA
CTCATGTGGCGGTTTCTGATGATGATGGAAAGACTTGGAAGGGTTTTCGCGAACTTTACATGGATCCCATGCGTAATGAT
ATCGACTATGCCGTTCATGGTGGCGGGATTGACCGTGGCGTTCATCAGGCACAGTTTGTAGAAGTAGCTCCGGGTAAGGT
GCTGGCATCTATCGGTCAACATCCTCTTCATCGTGCTATGATGATGTTCGATGTGAATTGGTTGTACGAGAAGAGCCGCT
TCAACGACTTTACCGACTCTCTTTCACAATGGAGTACATTCAACTACATGAATGGTATCAAAGGACATTGCGCTTATAAT
CGTATACAGGGTTGTATGCTCGAACCCCATCCCCGGAAGGAAGGTCGGCAAGTGCTTCATCTGACTTACCGGCCGGATGC
TTCACTGGTGGCAGATACACGTGGTGCGGTATGGAACTTTCCGGCTATGAAGAAAGGAACGTTCACCGTCAGTTTATGTA
TTCCCGAAGGGAGTCATTCGGTTTCGTTGTTATTGAATGATCGCTGGATGAATCCTTCGGACACCGTAGCCCGTTACCAG
TCTATGTACGAACTTCCACTCACCCGTAAGCAACTCGGAGTGAAGGATGATCGTTGGCACGAGGTTTCTTTGGAATGGGA
TTTGTTGCAGAAGCGCCCGCAAGCACGTGTCCGGGTAGATGGGCAGCTTCGTCCGTTGCGCCTTCCGCTCAAGAACAAAT
CTCAGAATGGAATTAGTTATGTTCATTTCATCGCTCCTCCTGCTGAGGCTAATCCGGGTGTTTATCTGGAGTGGGTGAGG
GCAGAAGCTGATGGAGCCATCTAG
>Sial_WP_075384365_Aeromonas_hydrophila_NJ_35_HYP_RefGene_NZ_CP006870_1_c3597898-3596147
ATGAAATGGAATGCAAAAAACTCTTTAATTTCATCAGGTCTATTAGCCTTTAGTTTACTAGGAATGCCTTTCGGCGTAGA
GGCAATTGCATCAAACATTCGAGATGTTATTGTATTTAAAGGTGGGGAAGGAGGAAGTAGTAATTATCGTATCCCATCCA
TTGTGAGTACTGATGACGGTACATTGGTTGCATTCGCGGAAGGGCGAGCCTCAAGTCACGATCCTGGCAGTGGCTATCCT
ACTAGCATAAAAAGCCGGCGTTCAACGGACAATGGTATCACATGGAGTGATTATTATGTTATCCATGAGGGAGTTAATGA
AGCATATTCTGATCCACGACCATTTATAGATAAAATCAACGGAAGGATGTTTGTTTTTTATACTAAGTGGGATAACCGAT
GTGCTCAGAATGGTAATTGTGTACCATTCGATGACCCACAACATAAGTTATTATATCGTAGCAGCGATGATAATGGGAAA
ACATGGTCATCTCCCGTTGATATTTTAGCGAAAGTCAGAGACACCAACTGGATGGCTAATGGTATATCAGGGCTGGCTAC
TTGGTCTCTGACACCATCACAAACTCAGATTGAACAAGCAAGAAATATGGGTTGGAGTTTGAATTGGGTATCCCGTGTTG
CTGATGGAAGATGTAATGTACAGTATTACGGGGATGGTAATAAACGATTCTTGGCTGATTTACAAGTCAATGCAGATAAA
TCAGTAAAGGCAGTTCTCTATACTGACACTGGAACTCTGGAGCACCCTCTTGCTTTGGATGTTTCGGGATACCATAGCTA
TCAAATAAAAGGTTCAGGGGGGACAGCTAGTTTTTATGTTGATGGTCAACTGGTTGCTTCAAAATGGCTTGGACAAACTC
ATGCTAGTAAAACAGTAACATGGGGTAATGGCTGTTCAAACACCGCAGGCGCAATTGCTTATCAAAGCGTTGATTTTAGA
ATTGGTAATAGTTCACAGCTTGCTTTTAATGCAAATTTGATGAAGCGAGTTAATGGAACGGTCGTTAATACTCCAACCGA
TCAAGGCTGGTCACAAATACTTACATCAAGTGGTAAAGGTGGACCAGGTTGGAAAAGCATCAACGCTGGCCCAGGACAAG
GCATCCAATTGTCCAATGGAAGGTTGATATTCCCAGCGATTGTGCTCGATGCATTTGCACAGTTATCTGTAGTTTCAATT
TATAGTGATGATCATGGCGAAACTTGGAAAGCTGGTACTCAAACGCCAACTTATGCACATGAACCGAGTGAAGCCGATAT
GGTTGAGTTAAATGACGGACGACTTTTATTGTCAGCACGAAATGATGGGGTTACGGGGGTTGGTAATTTTAATCGCTACC
AATTTATCAGCTCAGATCAGGGTATAAGCTGGAAAATGATATTGGAAGACAGAAACTCAATTAATGGTTCGCTGTTCTTC
AAACTGAATCCAGTTGATATAGGTTTGTTGAACTATGATGGTAACCGATTACTAATGTCTGGCCCACAAGGAAATACAGC
AGTGAGCTCTGACAGAAATGACCTCGCTATTTGGAGTGCCACTGACGATGGTACAGGAAGCTATAACTTTACTAAAAGAA
CCCAGGTGAGAGATGGGTATAGTGCCTATTCTGATCTTGTAAAGCTTCAAAGCCAAGGAGCTAATGGTAATGAAGATATA
GGTGTTATATATGAGGCTTCTCCGAGCACTGAAATTAGGTTCATGGTACTCGATATTAACGAAGTAGAGTAA
>Sial_WP_075411946_Actinomyces_oris_R2109_HYP_RefGene_NZ_MSKK01000037_1_c14779-12329
ATGCTCTTCGATCTCACCGCATCCGAGACCTCCCCCCTGAGCCTCCGCGAGCAGGATGTCGCCGCCCTGGCCGCCTGCGG
GCGCGGCACGATTCTTCTCGATGTCGCCGCGCGCGCCGACGCCACCCTCATCGCGCTCACCGGCACCAACGGACGGATCA
CGCTGTCGCTTCGCGCAGGCCGCCTCGACGGCGAGCAGGTCCTCGGTGCGGCGGGCCTGCCGGAGGAGGCCCCCGGAACA
GGGGATGAGGGAGGTGTCCGACGGCGGGTGCTCGACGCCGAGGACGCCCTGGGCCTGGACGACGGCCGCCTCCACACGAT
CGCCGTGAGCGTCAACGAGACCGGCACCCACCTCTACGCCGACGGCTACGAGTGCTTCTCCACGACGCTGCCGGCATTCC
TCGCCCAGATCGGGCTGACCGACGTGCGCATCGACCCCGACGGGATCGCCACGGTCACCCGCCTGGCCGCCTGGGACGAG
CCGCTCAGCGACCGCGCCGTCATGGCCCAGTCCCTGGCCGCCACCCCGCTGGTCCAGTTCGCGGCCAGTGAGCTCTCCGC
CCGCGACGCCCGCCGCACCGGCGCCCTGGCCACCGGCTCCATCCGGGCGCTGCTGCGCACCCGTGGTCGCGGTCAGGGCG
GCACCATCATCGCCGCAAGCGGTCAGGGCGGCACCCTGCACCTCGACATCGACGCGGGAGGCCTGAGCTACCGGGTGCTC
CCCGGTGAGGACTCACCCGAGGGCGAGCCCCTCATCGAGGTGCGCGCCCCGGGCCACTGGGACGACGGGAACTGGCACGA
CGTCGTGGTCACCTCGGGGCGCGGAGCAGTGGAGATCCACGTCGACGGCTACCAGGTGGCCCTGGCCCCCGGCGGCGCCT
TCCTGGCCGACATCGCGCCGGTGACCCGCGTCGTGGTGGGCGCGGACCTGGACGGCAGGCGCCTCTTCGGCGAGGCGCAG
ACCGCCATGATCTACGACGCCGCCCTCACCGACGCCCAGGTCAAGCGCTTGGCCGGGGCCGCCCCGCTGTCCACGCGCGC
CCTGTTCGACACCGGCTACCACGGCGCCCGGTCCTACCGGATCCCCTCCCTGCTCACCCTGGACAGCGGCGTCATCCTGG
CCGGCGCCGACCAGCGCGTCTCCATCCCCAACGACGCCCCCAACGACATCAACCTCGTCATGCGCCGCAGCCTGGATGGC
GGGACCACCTGGGAGGAGATGCGCACCCTGATCAGCCTCCCGGGCACCGGGGCGCTGGGCGCCAGCCTCATCGACTCCGT
CCTGGTCCAGGACCGCTCCACCGGGCGCGTCATCTGCCTGGTCGACCAGTTCCCCGGCGGTATCGGCCAGCCCAACGCGA
CCGTCGGCACCGGCTTCGATGCCCAGGGGCGCCGCGTGCTGCACAACCGCGACGGCGAGCTCTTCGCCGTCGAGCCCGAC
GGCAGCGTCCGCACCGCCACAGGCGAGGCCCCCGACTACCGCATCGTCGTCAGCGACGACGATGCCACCGGGGCCCGCGC
CGGTGACGTGCTCCTGGGCGGCCGGGCGGTCGGCAGCATCTACCTGGCCCACGAGCAGGCCCCCGAGGGCTGCCTCTTCC
AGCACCGCGGCTCCCACCTGCTCATGATCACCTCCGACGACGACGGCGCCACCTGGTCCGAGCCGCTCGACATCACCGCC
CAGGTCAAGGCCGACTGGATGTGCTTCCTGGGCACCGGCCCCGGCAACGCCATCCAGCTGACCGCGCCGGAGCACGCCGG
ACGCATCCTCGCACCCGTCTACTACAGCCACGAGGCCGGCGGCACCGGCTACCTGTCCTGCGCCGCCATCTACTCCGACG
ACGGCGGGGCCACCTGGACCCTGGGCACCTCACCCAATGATGGACGCGAGGTGCTGGGCGCCGTCGTCTCCTCCCGGGAC
CTGGCCGACGAGCGGGCCAGCCTGTACGAGTCCGTCCTCGTCGAAGGATCCGACGGCGCCGTGCACGTGTGGGCCCGCAA
CCAGCACCCCTCGGGGAGGGTCGCCCATGCCGTCTCCCACGACGGGGGCGTCACCTGGGGGGAGGTCGACTACGACGAGC
AGCTCCTCGAGATCTTCTCCCAGCCCAACGCCATCGCCATCACCGGCCTGGAGCGCGCAGCGAGTGCAGGGGACGGAGGC
GGCGATGGCGTCACTGACGGCGCTAAGGGTACGGCCGGCCGGGGGATCGTCTTCGCCAACGCCTCCCGGATGCTGCCCTT
CCGCGGCTGTGGCGTCCTGCGCCTGAGCCAGGACGACGGCGCCACCTGGCCCCACAACCGGGTCATCAACCCGCGCCACT
ACGTCTACCAGTGCATGGCCCAGCTGCCCAGCGGTGACATCGCCCTGCTGTGGGAGCGCGAGTGGCAGGGGCTCTTCCTG
ACCACCGTGCCGCTGGCCTGGCTGACGAGCTCGCGCTCGACCATCAGCTGA
>Sial_WP_081028099_Phocaeicola_vulgatus_MG01_03_HYP_RefGene_NZ_AP025232_1_c2453027-2451387
ATGATTAAGAATATAAAAAGAATTGCATTTACAATATGCACAGTGTTCTGCTGTACGTGCTCTTTTGCTAAAATACAGGT
AACAGTAACACAGCCTATTGTTCCAGTACTGACACAAAAAAGTCACAATCCTGTATTGAAGGTGTCTTTTATAAAAGATT
CCGCATCAAATTGTTTTGTTAAGGACATGACTTTATTTCTCGAAGGAGCAATTGGAGATATACATTCAATAGGACTATAT
GCATCCGATAATAAAGGACTCTTAGATGCAACAGCCCTTTTAACCACTATAAAAAAAGCAGAAAAGAAGGTAACATTCTC
GAATCCTCTCATTCTGACTCAAGATACAACTGATGTGTGGGTTTCTGTTACCCTACATCCCAATATTAATTTAACTCATA
AGTATCGGATTTCCTGTCATAACATTAAAGTTAAGGAACAAGATGTTGAAATGCAATCTGTCAGACCTCTAGCTTTTCTA
CGAGCAGGAGTGGCTATGCGTAAAAATAATCAAGACAATATACATACATCACGCATACCAGGCATAGCAACAAGCAAAAA
TAAGACTCTTCTTGCCATTTACGATGCTCGATATGAATCTTCTCGGGATTTACAAGGGAACATTGATATTGCTCTGAATC
GAAGTCATAACGGTGGAATCACCTGGGCCCCCACGCAAATTGTGCTAGACATGAAAGAATGGGGAAACCTTCCAGAAAAA
TACAATGGTGTAAGTGATGCCTGCATACTTGTAGACGAAAAGACGGGAGCCATTTATGTGGCAGGACTTTGGATGCATGG
CGTATTGGATGCGCATAGCGGAAAGTGGGTGGAAGGATTAACCAAAGATAGTACACGATGGATCCATCAATGGATTGCTA
AGGGGACGCAACCAGGTCTTGACGTGAAAGAAACATGTCAATTTCTCATTACCAAAAGTACCGATGACGGAATGACGTGG
AGCGATCCCGTCAACATAACCTCCACAACAAAACGACCTGAATGGTGGTTATTTGCACCTGCACCCGGACATGGTATAAT
ACTCCGGGACGGTACTTTGATATTTCCTTCTCAAGGACGCGACAAAAATGGCATACCTTTTTCCAATATTACATACAGTC
TGGACGGAGGAAAGACATGGCAAACAAGCAATCCCGCATATCATAATACAACAGAGTGTATGGCAGTGGAACTTTCCAAT
GGAAGTATCATGCTTAATATGCGAGATAATCGCAATCATGGAACATTAAAAGGAAATGGACGACGAATTTGTGTAACAAA
TGATCTTGGTAAAAGCTGGAGAGAACATCCAACTTCACGCAATGCCCTTGTAGAACCCACGTGTATGGCAAGTATTCATA
AGCATCAGTATACATGCAAAGGCAAGCAGAAAACGCTTTTATTGTTCTGTAATCCTGCCTCTCACAACAAAAGGGATCAC
ATGACACTCAAAGCAAGTTTCGATGACGGTAATACTTGGCCATCAGAACATCATATTCTGTTGGATGAATGGGCCGGATT
CGGCTATTCATGTATAACTTCAGTTGATGAAAACACAATTGGTATATTATACGAGGGAAGTCAAGCTCAAATGGTATTTC
AACAAATTAGTCTTAACGAGATTATTGGTTGTTTAAAGTAG
>Sial_WP_085406001_Enterococcus_faecalis_ELS8_4_HYP_RefGene_NZ_MSQH01000039_1_6700-8781
ATGAGGTTTATTAAATTTTTTATAAGTTTTATAGCAATAATATTAATGACTTTTATCTTGGAAAATCAAGTTTATGCAGA
TCAAAATGATAATTCAATAATATTAGAAACACCCGTTTTTGAAGCATCAAATATTACTTTAAATGGTCAAGGGGCGGACG
TAACAGGACAAATGGGGCATAAATTCCAAGGAAATGATTTTACAGCTGTAATCACTTATAATCAAACTAAAAATAGTGGT
ATTCAAGCTTTATTTGGTATATCCAACTCAAAAGTAGGAAATCAAAATAGTTATTTAGATGTATTTGTTAGAGATAATGG
TGAGTTAGGTATGGAAGCAAGAGATACTTCATCTAATACAAACAACTTAGTTTCTCGTCCCGCCTCAGTTTGGGGAAAAT
ATCAAAATCAATCTGTATCAAATACTATTGCATTAGTTGCTAATTCTTCAACTAATAGTTACTCCTTATATGCAAATGGA
ACAAAGATTGTTGAAAAACAAGTAGAGCATTATCTCACTTTAAATGATATTAAAGGTATCGATTCCTTTGTATTGGGTGG
GGTCAAACGTTCTGAAAAAATTGATTTTGGTTTTAATGGCAATATAGAGAATATAAAAGTCTATAATCAAGCACTTGAAG
CATCAGTCGTAGAAAAAATGACAAAAAGTCAAGTGACATCCCATTTAATTTATACTGCAAATGACGCAACAGGATCCAAT
TATTTCAGAATCCCAGTACTTTATACTTTAAATAATGGTCGAGTATTATCTAGTATTGACGCTCGATATGGCGGAACTCA
TGACTTTTTAAATAAAATCAATATCGCAACAAGTTATAGTGATGATAACGGAGTTACTTGGAAAGAACCTAGATTAACAC
TCGCGTTTGATGATTTTGCAAATGTCCCATTAGAATGGCCACGAGATCCGGGAATACGAGACTTACAAATTAGTGGTGGT
GCAACCTATATTGACTCTGTTATGGTTGAGAAAATGAATCATCAAGTATTAATGTTTGCTGATGTTATGCCTGCTGGTGT
TAGTTTCCGGGAAGCTACACGAGTTGATTCTGGATATAAAGAAGTTGATGGTAAAACTTACCTTAAATTGAGAAAAGCGG
GAGACGCTGAATACAATTATACTGTTCGTGAGAATGGTGTTGTTTATGATGACCGTACAAATCAAGCGACTGCATATACT
GTTGATAAAGATTTTTCAATAAAAGAAAATGGTAACGCTTTAAAAGTAGAGCAGTATTCTGTAACCTTTGAAAATAATAC
GAAAACTGAGTATAGAAATGGCAAAATGGTAAATATGAACATCTTCTATAAAGATTCTCTGTTTAAAGTAGTTCCGACTA
ACTATATTGCCTATATTACAAGTGATGATTCAGGTGAAACATGGTCAACTCCAACATTGCTTCCCCCTATTATGGGGCTT
AAACGAAATGCTCCATATCTTGGTCCAGGACGTGGTATTGTAGATTCAAAAACAGGAAGAATTATTGTTTCTTCATATAC
TGGTAAAGAATCTGTCTTTATTTACAGTGACGACAATGGGCAAACTTGGGATGCTAAAGTTGTTCCACTTCCTTCAAGCT
GGTCTGCAGAAGCACAGATTGTTGAGCTGAGTCCAGGTGTTCTTCAAGCATATATGCGCACAAATAATGGTAAGATTGCG
TACCTTACTAGTAAAGATTCAGGTGAAACATGGGGAGCACCTGAATACTTAAATTTTGTATCTAATCCAGGCTATGGTAC
AGAGTTGTCTATCATTAACTATAGTCAAAAAATTGATGGTAAGAAAGCTGTTATTTTAAGTACACCTAATTCTCGTAGTG
GAAGAAGACATGGACAAGTGTCAATTGGATTGATCAACGATGATAATACTATTGAATGGCGTTATCATCATGATGTTGAC
TTTAGTCAATATGGGTTCTCATATTCTACATTGACTGAGTTACCAAATCATGACATCGGGTTGATGTTTGAAAAATTTGA
TTCTTGGTCACGAAATGAGCTTCACATGAAGAACGTAGTTCCATATGTAAGCTTTAGTATTGAAGCTTTAAAAACAAAAT
AA
>Sial_WP_089746609_Granulicatella_balaenopterae_DSM15827_HYP_RefGene_NZ_FOGF01000016_1_39579-41759
ATGTGTAAAAAATTTAACATTAAAGTCCCAGTGTTGCTTTTGTCATCTGTAGTTGCCTTATCTTTTCCAACCACTCATAT
ATTAGCTAATGAGTCTAATGAATTTACAAATACTATTGAAAACATTGCAACTGATAGGCAGAATTCTAGCTTATTATTGC
AGAAAACAAATATTGATATAACAGCAGGAAAGGGATTTGATTTAAGTTCTGAATCAAGTGCTAAAACCATTGAAAAAATG
GATGAGGGAACGATTATTATTACTTATCAATCAACTAGTTCTAATAATATCCAGTCATTAATAAGTATTGGTAATAACAC
AAGAGGAAATAGAGATCGTCATTTTCACTTATATATTACTAATAGTGGATTATTAGGAATGGAATTACGCAATACGGATA
GAGAATTTAAATATACTTTTTCAAGCCCTGCTGCAGTTAGAACATTATATAAAAACAACTTTGCTACTAATACAATTGCG
TTTGTAGCAGATAAAGAGCATAAACAATATAAATTATTTGCGAATGGTACATTATTAACAACTCTAGATGTTCAGGATTA
TAAGTTTATTAAGGATATTACTGGAACTAATAATGTGCTATTAGGTGGAACAAATCGAGAAGGTTCTATAGCGTATCCTT
TTGGTGGAACTATTAAATCTGTTCAAGTCTATCAAAAGGTACTAAGTGATGAAGACTTACTAACAACTACTGCAGCGAAT
GCTCAAGGAAGTCACATTTTCTATGCAGGTGATAATTCTAAGGCTAATTATTTCCGTATTCCATCATTACTAACCTTAAG
TTCCGGTCATGTAGTATCTGCGGCTGATGCACGATATGGTGGAACACATGATTCAAAAAGTAATATTAATATCGCTTTTT
CAAAAAGTGTTGATGGTGGGCATACATGGTCTAATGCTACTTTACCATTAAAATTTGATGATTATGTTTCTAAAAATATT
GATTGGCCAAGAGATTCTCATGGAAAAGAATTGAGAATTCAAGGTAGTGCTTCATATATTGATCCTGTTTTATTAGAAGA
TAAAGAAACAAAACGCTTATTTATCTTTGCAGATGCTATGCCAGCTGGAATTGGTGGTGGAAATGCATTATACGGTTCAG
GTTATAAAGAAATAGCTGGTCAAAAATATATGAAATTAAGATCAAAAGACGATCCAAATAATACCTATAACTATACTATT
CGTGAAAATGGTGTTATTTTTGATGATCGGACAAATACAAGAACAGAATATTCAATTGATGGTGAATATAATTTGTTGAA
AAATGGTCAACCTCTTACTTGTCAACAATATGATTATACTATCGAAAGTGGTAAATTATTAGAATCTAAAACGCAAACTA
TGGTGAATATGAATGTTTTTTATAAAGATGCTTTATTCAAAGTATTCCCAACTAATTATTTGGCAATGCGTTATAGTGAT
GATGAAGGAGAGAATTGGTCTGATTTACATATTATTAGTAACTTTAAACCAGAAAATTCTAAATTCTTAGTATTAGGACC
GGGTGTTGGTAAGCAAATTACAAAAGGTGCACACAAAGGAAGATTAATCGTTCCATTGTATTCTAAAGCAGATTCCGAAT
TGGGATTCATGTATAGTGATAATCATGGGGATGAATGGCATTACGTGCCTGCTGATCACAATAAAGGTGGTGCAACTGCA
GAAGCACAAATAGTTGAAATGCCAGATGGATCGTTAAAAACTTTCTTAAGAACAGGTTCAAGACATGTAGCAGAAGTAAC
TAGTGTCGATGGTGGTGCGACATGGAGTGAGCGTCGTACTGTACCAATGATTCATACAACAGGATATGGCACTCAATTAT
CTGTTATTAATTACTCAAAACCAATTGATGGCAAACCAGCTATTATCTTATCATCACCTAATTCAACAAATGGACGTAAA
AATGGTCATATTTGGATTGGGTTAATTGAAGAAACTGGTAAAGAAGGTATTGATAAATACACAATTAATTGGAAGTATGA
TTATGCAGTAGATGGATCCAATATAGGCTATTCATATTCTTGCCTAACAGAACTTCCAAGTGGTGACATTGGCTTATTGT
ATGAAAAATATGATTCATGGTCACGTAATGAATTACATTTAAAAAATATATTAAAATACGAAACATATACCATTAGTGAT
TTAACACAACATACTCATTAA
>Sial_WP_094966369_Streptococcus_sobrinus_NIDR_6715_15_HYP_RefGene_NZ_CP029559_1_c1484636-1483467
ATGGTGAAACTTCCAAGTGTCAGAGTATCAGACCCCAATGGTGTGGTTTATCGCGATGAATTTTTAAATGTTGACTTTGC
CTTGATTCCAACAGGTGGAAAAGCTACTGCTCATGCCCCAGCTTTAATTGAAACAAAGGATGGCGGCTTGCTTTGTGCCT
GGTTTGCTGGATCGTTTGAAGGCAGTGGGGATATTTCAATAGCAGTTTCAAAATTGAATCCGGAAACTCAAGTCTGGTCC
AATGCTGTCATCGTCTCTAAAGGAAAAAATCGCAGTGAGCAAAATCCGGCCTTCTTCCGTGCACCGGATAATCAAATTTG
GCTGATTTATACTTCACAACTCAGTCGCCAAGAAGGTAAGGACAATGTGCAGTTTACCTCCATTATCATGGTGCAAAAGT
CTTCTGATGAGGGCCTTACTTGGGGCGAGCCCGAAGTATTATTCCCAGAAGAAGGAACCTTCTCCCGTCAGGCCATTCAA
ATTTTGAGCAATGGTCGCTGGATTTTTGCGACTTGGCTTTGTGAAGATTCTGCAGAAGGTTTAACCAATGACCCGACAGA
ATTTCGAGTTTCCGATGACCAAGGTCAAACCTGGCGACGAGTTCGGATGCCTGAAAGTAACGGTCGAGTGCATGCTAATA
TCGTGGAAGTTGAAGAGGGGCACCTAGTTGCTTTTCTGAGAAGTCGTTTTACTGACAATATTTATATTAGTGAATCGTAT
GATTTTGGTGATTCTTGGACGGTGCCTGAAAAATCAGTCCTTCCTAATAACAACGCCAGCATTAGTGCCATTAAGCTGCA
GACTGGAGAAATTGCCCTAGCTTACAATGTCAATTCAGCCAGCCATCCTGAATTTGGAAAGGTGTCTTGGCCTGGCCTGA
GAAATCCAGTTGCAGTCTCTATTTCTGAAGATTTTGATCAAACCTGGCCAATTGGACGTGTCTTGGAACAGGCTGAAGGC
TATATTAGTGAGGAAAATAAAACCAACAATGCTCAATACGAATACCCAACCCTTTATCAAACTAAGGATAGTCTGCTTCA
TTTAGTTTATGCCTACCATAACCGACTTTGTGTCAAATATGTTCGTTGCAGGGTTGAAGATATCTTCGGTGAAAAACGTG
AGGCCGAGGGTGTCTATAATCCGACCTCAGGTCAGGGTGTTGAGAAGTAG
>Sial_WP_105087830_Pantoea_ananatis_PNA_03_2_HYP_RefGene_NZ_JABDZU010000006_1_191642-192799
ATGACCGTAACCGTAATTCGTGATGGCCATCTGAAGCCATGGGAAAAAGATGGCCGAGTAATGACGGCAATGTTGCCTTC
GTCATGCCCGCAAAACCACGCCGCCAATATTTTGCCACTGCAGGACGGTTCCCTGCTCTGCGTCTGGTTTGGCGGAACAC
AGGAAGGGATTGCCGATATCTCCGTCTGGTGCTCTCGCTTGCCGGCAGGCGCTAACACCTGGAGCGAAGCCGTCAAACTG
TCTGACGATCCCACGCGGTCTGAGCAAAACCCTGTGCTGTTTCTCGCGCCCAATAATGTTCTCTGGCTATTGTGGACGGC
GCAGATCTCCGGCAATCAGGATACGGCGATTGTCCGATACCGCCAGTCCAGCGATCTTGGCCAAACCTGGGGCCCGATCG
ATACGCTGTTAGATAAGCCAGGCACCTTTATCCGTCAGCCCATTACCGTTCTGGATAACGGTAACTGGTTACTGCCCGTG
TTCTACTGCCGTACCCAGCCAGGTGAAAAATGGGTAGGTAATGATGATATCAGCGCGGTGAAAATTTCGTCTGATCAGGG
CAAAAGCTGGCGAGATGTGGTCGTGCCAGACAGCCTGGGGTGTGTACACATGAATATCACCGCCTTGCAGGATGGTTCGC
TGGTTGCCCTTTACCGCAGCCGCTGGGCGGATCATATCTATCTGAGCCGCTCCACCGATGGCGGAGAAACCTGGTCATCG
CCCGAGGCCACTGTTTTACCTAACAACAACTCTTCTATTCAGGTGACGACGCTGCACAGCGGCGAGCTGGCGCTGGTATT
TAACAATATGAGTGCGGCCGGGGCCACAGAACGTCGTGCCTCTCTATATGATGAGATCGATGACGGTGATGGCAGAAAAG
AGCCGGAAACGACAGGCCGTACCGCATTCTGGGGGGCACCGCGCGCGCCCATGACCGTGGCTATTTCAGCGGATGGGGGC
AAGACCTGGCCATGGCAGAAAAACCTCGATGAAGGCGATGGATACTGTATGACCAATAACTCTCAGGAAAAACGCAACCG
TGAATTTTCCTATCCCAGCATCAAGCAGGATGCTGGGGGGACTTTGCATATCGCTTATACCTATTTTCGTCAGGCAATTA
AATACGCGCGCGTCACGCCTGAGTGGGTGAAGGAGTAA
>Sial_WP_112091347_Faecalibacterium_prausnitzii_APC918_95b_VAL_RefGene_NZ_CP030777_1_c2850562-2849402
ATGACCTATGCAAAACTGCCCGGCCTGACTTGGGACGGCACCGTGTACGAGAACGAGGAGATGGGCACGCTGGAGGCCCT
GCTGCCCACCGGCGGCTGGCCCACCGCCCACGCACCTGCCATGGTGGAGCTGCCCAACGGTGATCTGCTCTGCTGCTGGT
TCGCCGGTACTTATGAGGGCAGCGCAGACGTGCACATCATCTGCTCGGTGCTGCCGCATGACGGCACCAAGTGGCTGGAG
CCGGTGGATATCTCCGGCGACCCCACCCGCAGCGAGCAGAACCCCTCGCTGTTCTACGGCCCGGACAACGCCGTGTGGGC
GATGTACACCGCCCAGCTGGACCGCGTAGAGGGCAAGGACAATATGCAGTTCACCGCCGTGGTGCGCTGCCAGAAGAGCA
CCGACGGCGGCAGAACATGGGGCGACTACACTACCGTGTTCCCGGAGGAGGGCACCTTCTGCCGCCAGCCCATTCAGGTG
CTGTCCAATGGCCGCTGGATCTTTGCCAACTGGCTGTGCACCGACTCTGCCGAGGGTCTGTCCGGCGACCCCACCGCCTT
CCGCATCTCGGACGACGAGGGTAAAACTTGGCGCATGGTCATGATGCCCGGCAGCAACGGCCACGTCCACGCCAATGTCA
TCGAGCTGGAGCCGGGGCATCTGGTGGCGTTCATGCGCAACCGCGAAGCCTACCGCATCCACCGCAGCGAGTCCTTTGAC
TGGGGCGAAACTTGGACGGTGCCCGCACCCACCCCGCTGCCCAACAACAACTCCAGCATCAGTGCGGTCAAGCTGCAGAG
CGGCCGCATCGCCATTGCCTACAACCCCACCTGCACCCCCAACCCCGTGCCCGGCAAGGCTGCATGGCCCGGCCTGCGCT
GCCCGGTGGCGGTGGCGCTTTCGGAGGACGGCGGCCTGACCTTCCCCATCATCCGCTGGATGGAGCGCGGCGAGGGCTAC
ATGGGCGATGAGAACAAGACCAACAACAAGCAGTACGAGTACCCCTACCTGATGCAGGGACGGGACGGCATGCTGCATCT
GGCCTACGCTGCCCGCACCCGGCAGGGCATCAAGTATGTCCGCTTCTCGGAGCAGGACGTGCTGGGCGCAAAGCGGGAGA
CCGTGGGTCTGTATAACCCCACCGCAGCGCAGAGCCGCTGA
>Sial_WP_120363193_Cutibacterium_acnes_C_45_HYP_RefGene_NZ_RAYH01000022_1_c110565-108250
ATGACTATTACTGATACTTATACCGAGGAATTGGCGATTGACCTCACTGGGAGCGCCTTGATGCCGGCCCGAAAGGGCAT
GGACGTGCAACGAATCGACGGCGAGGACGGCTCACTTCTCGTGGAATTCAGCGCGACGTCCTCCGGATGCCTGTTCGAGC
TTGTCGGAAAGAACGGACGGTTATCAGTCGATGTGGATGAAGACCGCTTGCTTGGCCGTATAGATCTGAACGGAGAATCT
CGCAGTCTCGACGCCGAGGATGCGCTGGGCATGGCAGATGGCACGATTCACTCCGTCGGACTCACCGCCGATGAAACTGG
GACGCATTTGTTTGCAGACGGTTACGAAACATTCTCCGCCACATTGCGGGTATGGTGCCAGGATCTGGGAGCAACCAATA
TTGTCATCAATCCGTCGGGCGTCCTCGACGTACGGCGATTCAAGATGTGGAACTCAGCCCTGTCCTTGCAAGCTATGGCG
GCCAAGGCGCCGACGGCAACACCGTTCGTCGAGTTCGCTGGTTCTGAACTGTCGGCCCGCGACGCACGCCGTATCGGAGA
ACTCACTCATGGCGCGCTCCGAGCAAGGACCCGTCTTCGTGGCAAAGGCCAGGGTGGAACCGTCCTCGCAGCCCAAGGGA
GCGCCGGTGAACTGTCCTTCGAGATCGTCAACGGCGACCTGCTCCTGCACGTGGAAGTGGACGATGAACCCATCGCCCAC
GTGCGCGCTCCAGGCAAGTGGGACGACGGAAACTGGCATGACCTGGTAGCAATCAGTGGCCGGGGTGCCATTGATCTCTA
TGTTGACGGTTTCCTCGTGGCTCACGAGCCTGGTGAGGCATTCTTTGCCGATCTTGGCAAGGTGGAAAGGGTGACCGTCG
GGAAGGACCTCGAAGGAGCACGGCTATTCGGGGAAGCACAGACGGCGTCCATCTTCAGCAGTGCGCTAACCGACGCCCAA
GTCAAACGCCTAGCCAACGTGGCTCCTCTACGTACCCAAGCTCTCTTCGACACGGGATATCTGGGCTCGAAAAGTTACCG
GATCCCATCGCTCATCAGACTTGATTCCGGAAGCTTCATCGCCGGGGCAGACCAACGTGTCAGCATTGCCAACGACAGCC
CCAACGACATCAATTTCGTCATCCGTCGCAGCGAAGACGGTCGTCGGTGGGACGAGGCCCAGATAGTCCTCGAGTATCCC
GGCGAGGGCGCCCTCGGAGCATCGGTTATCGACTCAGTTCTGTTCCAAGACCACAACTCGGGGCGCGTGTTCTGCTTGAT
CGACCAGTTCCCGGGTGGCGTGGGGCAGCCTAACGCCGAACCAGGGTCGGGCTTCGATGAGCAAGGTCGGCAGCTTCTGT
TCGATCGCGATGCAACCGCCTACGTCATCGATGCAGAAGGCATCGTAACAACCGAGTCGGGGGAACCCACGGATTACACC
GTTGACGAAACCGGAAACGTCTTCGCAGCCGGTGCCCCCGCCGGCAATATCCACTTGGCCACCGGAGTGGACCCCCACGA
GTCCCTGCTGACCCTACGGACCTGCAACCTCATCCTCATCCACAGTGATGACGACGGACGGACATGGTCACGACCTATCA
ACCTGAACCCGGCTCTCAAGCAGCCTTGGATGCGGTTCCTCGGTACGTCACCGGGCAACGGAATTCAGTTGGAACACGGG
ACGCACCGAGGCCGACTCCTGGCACCGGTCTACTACAACCACGAGGAGGGAAAAACCTTTTCATGTGCCGCGGTGTACAG
CGATGACGGGGGCCAGACATGGAACCTCGGTAAGTCACCGAATGACGAGCGCGAACTTTTCGGAAAGATCGTCAGTTCTC
GAAATCTCAACGATGATCGCGGCTCGACCCATGAGTCAGCGTTAGTAGAAACCCCTGACGGGGTCGTGCACTCCTTCATG
CGCAACCAACATCCCTCCGGACGGGTGGCGCACGCGGCCAGCGTCGACGGCGGCGAAACATGGGGCGAGGTGACGTTCGT
CGAGCAACTGACCGAAATCTTCTCCCAGCCCAATGCCATTTCTGTCCGGGATGAGCTTGGAACCGAATCGGTGGTCTTTG
CCAATGCGTCGATGATGCTCCCGTTCCGGGGTTGTGGTGTGCTGCGTCAAAGTTTCGACGGAGGCAAGACCTGGCCGCAC
AACCGCGTGCTCAACCCTCGCCATCATGTGTACCAATGCATGACTCAGCAAGACGAACAGACCCTGCTCGTATTGTGGGA
ACGGGAGTGGCAAGGCTTGTTCCTGACAGAGGTCCCGTTGTCATGGCTTACCACTTCGCGCAGCACGCTGGAGTGA
>Sial_WP_128831133_Actinomyces_naeslundii_F6E1_HYP_RefGene_NZ_MSRK01000031_1_c15104-12789
GTGATCGGGTCAGTATGTGCCGCACTGCGGCTTGACAAAGAAATCCTCGAGGCTGAAACAGGAAGCATCTCCTGTGAGTT
CCGGTCGAGGTCTGACGGTAATCTCTTTGCGCTACGAGGAACTGACGGGGCCGGTCTCGACCTACGCATCGTCGGATCGT
CGCTCGTCTACGAGGCGACGGTTCCAGACAAGTGGAACAAGCTGGAGGCTGAGGATACGCGCTCGCTCGACGACGGGCGC
TGGCACAGCGCCGTCGTCACCGTCAGCCCCACCGGTACCCGCCTCTACCTCGACGGCTACCAGGTCTTCTGCGGTACCAC
CACGGCCTTCCTCAAGGACCTTCCTGGGCTGACGCAGGCCGTCGTGGGGCAGGGGGACAGCCCTGAGGTCGTGGCCTTCA
CAGTGCACCCCCGGGTGCTGACGGCGCGTGAGGTCCTTGCCCTGTCGAGGCGAGCCGAGCCACTGGTCGAGGTCGCTGCG
AACCGTTTGAGTCCTCACGACGTCGCCCGCTTCGCCGACGCTCGCCACGGCTCGTTCTGGCTGCGCTTCCGGGTTCGGGG
CCGGATGCAGCAAGGAGCCCTCCTCGCTGCTGGCGGACTCGGGCGTGAGCAGATCGCCGTCACGGTGGGGCCGGAGGGGA
TCGCCTATACGCGCGTGACCACGGCTGGGGAGCGCCGGGAGGTCACGGCTGCAGGGGCCTGGAGTGACGGAGGCTGGCAC
GAGGTCGTGGTCGCTGTGGGGCATGGCTCGGTCGATCTCTACGTCGACGGCTTCCGCGAGACGCACGCCCCCGGCGAGTT
CTTTCTTGGAGATGTCGAGGGACTCGATGAGATCGTCGTCGGCCAGGACTGCGAGGGGGTGCGTCTGTCCGGAGAGGTTC
AGCGAGCGGGTCTCTACGACTACGCGCTCAGTGACTCGCAGATCAAGCGTTTGTATGAGGTCGAGCCGATTGAGACCGAC
GCACTGTTCGACCGCGGCTACTGCGGATCGGCCTCCTACCGGATCCCCTCCCTCCTCGCACTGACCTCCGGTACCGTCCT
GGCCGGTGCCGACCAGCGGGTCTCCAACGCCAATGACTCTCCCAACGACATCAACTTTGTCGTGCGCCGGTCCCTTGACG
CAGGACGAAGCTGGGAGCCGGCGAGTACCGTCATCGACTGCCCGGGAAGCGGAGAGGACGCCTCATCGGTCATCGACTCC
TGTATGGTCCAGGATCCGCACACCGGGCGGATCCATGTCCTCATCGACCACTTCCCGGGCGGGATAGGGCAGCCCAACTG
CTGGGCGTCCACAGGATTCGATGAGCAGGGAAGGCGGCTGCTGAGGGACCTTGACGGCGCACGCTACGTCGTCGACCCGG
ACGGCGCGGTCACGACGATCGAGGGTCAGGACACCGAGTTCCGGGTGATGGATGACGGCACGGTGCTCCGTGACGGCAAC
CCGGCGGGCAACATCGAGCTGGCCCCTGGGGCGGACCCGGCCGAGAGCCTCCTGGCCATCCCCACCAGCTACCTGCAGAT
CGCTCACTCCGACGACGACGGCGTCACGTGGAGCAAACCGCGGGACCTCAACCCCCAGCTGAAACAGCCGTGGATGAGGT
TCTTGGGTACCTGCCCGGGCAATGGCATCGCCCTGAGGAACGGCCCTCACGCCGGACGCCTCGTCGTCCCCCTCTACTTC
AACAACGATCAGAACTGGCTGGCGATGTGCGCAACGGTCGCCTACTCCGACGACCACGGCGAGAGCTGGCAGCTTGGCCA
CAGCCCCAATGAAGGACGGCAGACCCCAGAGGGGGAGCTCGACCCGCAGACATTCGTTGATGAGACCTGGTCACTGCACG
AGGCCGCAGTGGTCGAACGACGAGACGGCGCACTCCTGCTGTTCATGCGCAACCAGCACCCTTGTGGGCGCGTCGCCGTC
AGCGAGTCCCACGACGCGGGACAGACCTGGGGGCCGATCCGCTTCGATGAGGAGCTTCCCGAGATCTGGTGCCAGCCCAA
TGCGATCAGTCTGCCCTCAACCGAGGGGGAGGACCGCATTGTCTTCGCCAACGCCTCGCTCATGCTCCCGTTTCGAGGCT
GCGGCGTCATTCGACTCAGCCTCGACGGTGGGCGCACGTGGAGGTACTCGCGGACCCTCAACCTCGGTCACCACGTCTAC
CAGTGCATGTGCGTCCTACCCGACGGCAGGATCGGGATCCTCTGGGAGAACGAGTGCCAGGGCCTCTACTTCTCCCGGTT
GCCCCTGAGCTGGTTCTCCGACGGGGTCGAGACCGTCGATCCACGTCAGGCAGAGGAGCAGGCCTCACTCTCATGA
>Sial_WP_171312417_Enterococcus_cecorum_CIRMBP_1261_HYP_RefGene_NZ_OX346402_1_c2513697-2511610
ATTAACAAAATTCATAAGTTTGCTGGTGTCGCTATACTTTCAGGTGTGTTACTTACAGGTCTTTCATATTCTTTTGTTAA
TACAGATAAAATTGTTTATGCTACTTCAGAATTATCACCAGACTATCAAAGTGGTCCTTATATTTTGAATAATACCGGTA
TTGATATTAGTAATCAGGTTTTAAATAAAATTCAAGGGGATAATCAAAGTATAATATTAAATTTTAACTCGGTTAGTCCA
AATTCATTACAAGCTATATTTGGTATATCTAATAGTAATAGTGGTTATAGAAATAATTATTTCGATATATTTATGAGAAA
TTCTGGAGAGATTGGTGTAGAAATACGTGATGCTCAGAAAGGTGTGAATTATCTTTTTGCTCGTCCTGCTTCTTTATGGG
GAATTCATAAAGGAAATGCCGTAGAAAACACTGTTGTATTTACTGCAAATGCTACAGAAAAAACATATTCAATGTATGTT
GATGGAAAATGTATTTTTTCTAAAAAAGTAGATGTCTTTATACCTATCAAAGGTATTACTGGACAAAACAATGCAATGAT
AGGCGCGGTAAATCGTGAAGGTTCACAGGCGTTTACAATGAATGGTAAGGTTAATCAATTCCAAATTTTTAATCGAGTGT
TGTCTTCAAGTGAAATTTCTGAACACTTTTCTAGGGAGAATAAAAAATTAATCTTTCAATCAGGTGATACAACTAATGCA
AATTATTTTCGTATACCAACTTTATATACGTTAAATAATGGTAGGGTACTTTCTAGTATTGATGCACGTTATGGAGGTAC
ACATGATTCAAGAAGTAAAATCAATATTGCGACTTCTTACAGCGATGATAATGGATTAACGTGGAGCAATCCGATATTTG
CAATGAAATTTAATGATTATGAAGAACAGTTAATTGAATGGCCAAGAGAAGGAAATGCAAAAAATTTACAAATAAGTGGA
AGTGCTTCTTTCATTGACTCAGCGATTGTTCAAGATGATAACGGAAAAGTAGTCCTACTGGCAGATGTAATGCCTGCAGG
AATAGGCAATAACAATGCTAATCGTTCAGACTCTGGTTTTAAAGAAGTTAATGGAAAATACTACTTGAAGTTAAAGAAAA
ATGGCGAATCTGCTTATCAATATACTGTTAGAGAAAATGGTGTTGTGTACAATGACTCTACTAATCAACCTACAAATTAT
CAAGTGAATGAAAAATATGAGGTTTTAGAAAATGGACATCCGTTAACAGTAGAGCAATATTCGGTGAAATTTGATGTCAA
TTCAAACTTACAAGAATATCATAATGGTAAGCAAGTACCGATGAATGTATTTTATAAGGATTCTATATTTAAAGTGGTGC
CTACAAATTATATTGGAATGACATCTAGTTCAGATAGTGGAGAATCTTGGAAAGAGTTCAAATTACTTCCACCTTTTCTA
GGAGTCGATCATAACGCAACGTATTTGAGTCCAGGTCAAGGACTGGCTTTAAGTAATACAAATCGATTAATTTTTGCTAC
CTATACTAGTGGCCAGTTAACATATCTTGTTTCTGATGATGGTGGAAACACATTTACAAAACGTTCAGCACCAGTTCCTT
TTACAAATGCGACGGCTGAGGCTCAGATGGTAGAACTGAGAGAAGGTGTAATTCGTACATTCTTTAGAACAACAACTGGA
AAAATTGCATATATGACAAGTTATGATAGCGGAGATACTTGGTCAGGAGTAAGTTATTTAGATATGATTAGTCAAACATC
ATATGGTACTCAAGTATCTGTGATTAAATACTCACAAAAAATTGATGGTAGAGATGCCGTTATTTTGAGTTCGCCAAATT
CAACTGTAGGAAGAAAAGGTGGACAATTATGGGTTGGATTAATTAATGCAGATGATAGTATTGATTGGCGATACCATTAT
AATGTGGATTTACCAAATTATGGGTATTCTTATTCGGCATTGACCGAGTTACCTAATCAACATATAGGTTTATTTTTTGA
AAAGTATGATTCTTGGTCTAGAAATGAACTTCATTTAAGTAACGTTGTACAATATGTAGATTTAGAAATTGCTGATTTAT
TAAAATAA
>Sial_WP_194256847_Segatella_copri_MSK_21_64_HYP_RefGene_NZ_VZCB01000042_1_c26833-25556
ATGATTTTTTCAGCAAACATAGGTAAGGCATTGTGTCTCGCTACAATGGGTATTACCCTGATGATGCCTGCACAGGTTGC
TGCTGCAACCCCAGAAATGGCAGTTGAGGCTCAGGCTGTGAACGCTCAGGACGGCATCACTGTCTTCCCTAACAGGGAAG
CTCAGTATCGCATTCCTGCCATCGTGGAGTGTAAGTCGGGTAAGTTGATTGCCTTTACCGATCATCGTTATCACAATAAG
GATATTGGTGGCGGCCGTCATCTCGACATCGTGATGAAGACCAGTATGGACAAGGGCGCTACCTGGAGCTCTCCTGAGCA
GATGGTGGCAAAGGGTGGAAACGGTATTGCTACCAGTTTCGACTGTGCCCATGGCGATGCGGCTGTCGTGGTAGACAAGA
AGAGTGGCAGAATCCTCCTGATGTGTGCATCGGGCGGTATCGGCTACTGGGAGTCTAAGCGTGGTAATCTCCTGATGATG
GGTAGATACTATAGCGACGACGAGGGTAAGACATGGTATGGCGAGGAAGTGACCAAGCAGATTTACGACCTTATGCCAGA
AGTGGAATCTGCCTTCTTTACCAGCGGTAGAATCTGTCAGAGTAAGCAGATCAAGGTAGGCAAGTACTATCGTGTCTATA
CCGTGTTGTGTACCCGCAGCGGTAACCGAATCATCTATAGTGATGACTTCGGTCAGAACTGGAAGGTATTGGGCAAGAAT
GTAGCTGAGGCTGCTCCTTACGGAGATGAGGCTAAGGTTGAAGAGTTGCCAAACGGCAATGTGTTGCTCAGCAGCCGTGC
AATGGGTGGACGCCACATCAACATCTATACTTATGAGGATAAGAAGACAGCCACAGGCTCTTGGGGCAAGGTAATAGCTT
CTGATGCCAAGAATATGGGTGTTGCTGCCCATAAGAACTCTTGCAATGGCGAGGTTCTCATGGTGGATGCCAAGAAGAAC
GGCAAGAAGGTGAAGCTGCTGTTGCAGAGTGTTCCGGTAGGTCCAGGCCGTAACAACGTAGGTATCTACTACAAGGCATT
GGAGACTCCTGCTGATTATGCCACTCCAGAGGCGATTGCCAAGAACTGGGAAGGCTGCTATCAGTTGAGCAATACAACAT
CGGCTTACTCAACCATGGTTCAGGGCAAGAATGGAAGCATCTACTTCCTCCTGGAGGAGAATGCCTTTAAGGATCCGAAG
ACACAGACGGATGATTATTACGACATTCGATTCTATAACCTGAGCATTGAGCAGATAACAAATAATAGATATAAATAA
>Sial_WP_211822825_Prevotella_melaninogenica_F0299_HYP_RefGene_NZ_CP072355_1_1384112-1385506
ATGTATAAGAAGATCTTATTAACTGTTTCCCTCTGCGCCTCACTCTTACAGGTAGGTGCAGTAGGAACAGAGAAGAGCAA
TAATATCAAGAACGATGATGGTTTTACCACCATCGTTTTTGATAGAGCAAACAGCCCTGTTCCTTATCGTATCCCAGCTA
TTACCGAGACACGTAAGGGAACACTGTTAGCAGCTTGCGACTTCCGCCTTAGTCATACCGACGTGGGATGGAACAACAGA
AATGGTTTGTGGCAGATTAACATTGTTATGCGAACGAGTAAGGACTTTGGTAAGACATGGTCTGACACTGTTTGCGTAGC
ACGTGGTAACGAACATGCAGCTGACCCAATCCGTACTGCTTTCGGTGATCCAAGTATCATTGCTGACCGCACGTCAGACA
ATGTATTGCTTCATTGTGTAGCAGGTAAGAGTGCTTATCAGACTGCAACCCGTCAGAATCCACAGCATGCCTACTTCTTC
CACAGTACTGATGGTGGTAAGACATGGGACAATGGATCAGACCTTACCGAGATGATTCACGGTCTCTACGATGGCAAGCT
GCCTAATGGTGGCAATCCTGATGGTATCTTCCTGACGTCAGGTAAGATTATGCAGAGCCGTTACATCCGCAAAGGCAAGT
TCTATCGCCTTTATGTTGCGCATCCAATCCGTCAGAAGGGCGTTGACCGCTGCGGTACCTTTGTGATCTATTCTGATGAC
TTCGGTCGCACATGGAACGTTTTAGGCACTCCATCAAAGGCTCCTTCTATTGCTCAGGACGAGTCAAAAGTTGAGGAAAT
GCCTGATGGTAGCGTATTACTGAGCTGCCGTGACGTTTATGGAGGCAGACGCTTCAACATCTTTACTTACAAAGATGCAG
CGAAAGCTACAGGTAGCTGGGGCGAGGAAGTTATGCCACAGAACATGACTGGCAAGCAGGTAAATGCCTGCAATGGCGGT
ATTTTGATTGTTCCTGCAAAGAGAGTTGCTGACGGTAAGAAGCTTTTTGTAGCCCTTCAGTCAGTTCCACTCAGCGCACG
ACGTGATAGTGTAGGTTTCTTCTATAAGGAGTTAGCATCTTATGCTGACTACTCTACAGCAAATGCATTGGGTAGCAACT
GGAAGAAAGGTTTGCGCGTAACCGACGAATCTTCATGCTATTCAACAATGGTACTTATGAAGAACCAGCGCATCGGCTTC
CTCTATGAGGTACGCGGACAGAATGACGGCTATGATATTGAATTCAAGAGTCTGTCATTGAAGGCGATTACTAATGGAGA
ATATGATATTCTTCCTTACGTTGATCGTTCTAAGTACATGGTCGATGCAGCTAAGGCACATCAGACCAAAGCACCACTTG
CAGTAAAAAAAAAGCAAGTGAAAAGAAAGAAATAA
>Sial_WP_250353074_Citrobacter_sp_MNAZ_1397_HYP_RefGene_NZ_JAKIVH010000001_1_c3052666-3051623
ATGTCTTTAGCGCTTATCTCACAGCAACGTCTGATACCAGAATACGGCGTTGATTTTCGCCAGTGTCACGCATCGACGCT
GGTGGTCTTACCCGAAGGCGACCTGCTCGTGGCCTGGTTTGCCGGGCAAAAAGAGGGTAGCGGCGATACGGCTATCTGGC
TGGCGCGCCGGGAAAAGGGGCGCTGGCACTCCCCGCAGCGCACCGTTGCTTGTGATGGACTCGCACACTGGAATCCCGTT
TTATTCAACGCGCCTGACGGACTGTGGCTGTTTTATAAAGTCGGCTCCGGTGTACACGTCTGGAAAACCCGCTATGTGAA
ATCGACCGATGGCGGGGTGAGCTGGAGTGAACCCGCTGAACTGGTTAACGGCGATGCGCTGCCGCGCGGACCGGTCAAAA
ATAAAATTCTGTTAGCGGCTGACGGGACCTGGATTGCGGCAGGTTCCATTGAAGATGATCGGCACTGGGACGCCTTCGTT
GATCGTTCTGACGATAACGGCAAAAGCTGGCATTTTTCGCCGGTTCCACTTGAGCATTATGATAGCGCCAGCGCCCGGCA
CAGCCATTTATGGCAGGGGTTAAAAGACGAAGCCTTATGGGAAAATGACCTGAGCCGCGTTTTACGCTGGGACGGCGTTA
TCCAGCCTTCATTATGGGAATCTTCTCCGGGCCATATTCATATGCTAATGCGCAGCACGCGCGGTTGGCTGTACCGCAGT
GATTCTGTTGATAACGGGAAAACCTGGTGTGCGGCCTATGCCACCGCGTTGCCCAATAATAACAGCGGTATTGATCTGGT
GATGGCAGACGGGAATAAACTGGTACTGGTCTGCAATCCTGTTAGCGGTAACTGGGGGCAGCGCTTCCCGCTCTCCCTGT
CTGTATCCGGGGATAATGGCGAAAGCTGGTCGTCTTCACTGGATTTGGAAAGTGAAGAGGGGGAGTTCTCCTATCCGGCG
ATCGTGAGTGAAGGTAACACGTTGCACCTGACCTACACCTGGAATCGTCAGAACATTATTTACTGTGAGCTCCAGCTTGC
CTGA
>SiaPG_WP_102983558_Porphyromonas_gingivalis_ATCC_33277_VAL_RefGene_CP025930_1_c1826899-1825319
ATGGCTAATAATACTCTTTTGGCGAAGACTCGACGTTATGTCTGCCTTGTCGTTTTTTGTTGTCTCATGGCGATGATGCA
CCTCTCTGGACAGGAAGTCACTATGTGGGGGGACAGCCATGGAGTGGCGCCGAACCAAGTGCGCCGAACGCTGGTGAAGG
TAGCCTTAAGTGAATCCCTTCCTCCGGGTGCAAAACAGATTCGTATCGGATTCTCTCTTCCGAAAGAAACGGAGGAAAAA
GTCACCGCCCTATATCTCCTTGTGAGTGATTCTTTAGCGGTGCGCGACTTGCCGGACTACAAAGGGCGAGTCTCTTACGA
TAGCTTCCCGATCTCAAAGGAAGATCGTACCACAGCCCTTTCTGCGGATTCGGTAGCCGGACGCTGCTTCTTTTATTTGG
CTGCGGATATAGGGCCTGTCGCTTCTTTTTCCCGATCCGATACGCTGACTGCCCGTGTGGAAGAGCTGGCTGTCGATGGC
CGTCCTTTGCCGTTGAAAGAGCTGTCGCCTGCCTCCCGTCGTCTGTATAGGGAGTATGAGGCCCTCTTTGTACCCGGTGA
TGGCGGATCGCGCAACTATCGTATCCCGTCCATTTTGAAAACGGCCAATGGAACACTCATAGCGATGGCCGACAGACGAA
AATATAATCAGACGGATCTGCCGGAGGATATAGATATAGTCATGCGGCGCAGTACGGACGGAGGGAAATCGTGGAGCGAT
CCCCGGATTATCGTACAGGGAGAGGGACGCAATCATGGCTTTGGCGATGTAGCCCTGGTGCAAACTCAAGCAGGAAAGCT
CCTGATGATCTTTGTCGGTGGAGTAGGCTTGTGGCAGTCTACCCCCGATCGTCCTCAGCGCACTTATATATCGGAAAGTC
GGGACGAAGGCCTCACCTGGTCGCCTCCTCGGGATATAACCCATTTCATCTTCGGCAAGGATTGTGCCGATCCGGGACGC
AGTCGCTGGTTGGCCTCCTTTTGTGCTTCGGGACAAGGGCTTGTGCTTCCATCCGGTCGTGTCATGTTTGTGGCTGCCAT
CCGCGAATCAGGGCAGGAGTACGTCCTGAACAACTATGTCCTCTATAGCGACGACGAGGGAGGTACATGGCAGCTTTCCG
ACTGTGCATACCACCGTGGCGACGAGGCAAAGCTCTCATTGATGCCTGATGGCAGGGTACTGATGAGCGTACGCAATCAG
GGAAGGCAGGAGAGCCGACAGCGTTTCTTCGCTCTCTCCTCCGACGATGGCCTTACTTGGGAGAGAGCCAAGCAGTTCGA
GGGCATCCATGACCCCGGCTGTAATGGAGCTATGCTTCAAGTGAAAAGGAATGGAAGGAATCAAATGCTGCACTCCCTGC
CTCTCGGCCCGGATGGGCGTCGCGATGGGGCTGTCTATCTCTTCGATCATGTCTCCGGCCGCTGGTCCGCTCCCGTTGTT
GTCAATTCAGGATCGAGTGCCTACTCGGATATGACTCTGTTGGCGGATGGAACGATCGGTTATTTTGTCGAAGAAGACGA
TGAGATCTCATTGGTTTTCATTCGGTTCGTCCTTGACGATCTCTTCGATGCCCGGCAATGA
>TDE0471_WP_002681567_Treponema_denticola_ATCC_35405_VAL_RefGene_NC_002967_9_c528378-526747
ATGAAAAATAGCATATCAGTTTTTTTACTTGTTGTTGCAGCCCTTGTTTTACTGGCAGGCTGCCAGCAAAAGGCGAACAA
GAAAGACGGGGGCAACCAGCAAGGGGGCCTAAATCCGCCTAGCCCCGGCACACCAACTTTTACCGTAACATTTGATGTGC
AAGGCCGCGGAAAAACACCGGCGGCTTTAACCGTACCGAAAGACAGCTTATTGACTGCAGCTCAAACCCCGCCTCTCGAA
TTTTCGGGCTGGGAATTCGGCGGATGGTATAAAGATGCTTTTAAGACCCACGAGTGGAACAATGCTTCCGACACAGTTAC
CGAAAACACAACGCTGTATGCCAGATGGACACATACATACCCCCCCGCTGTACAGGATTTATGGCAAAGCAAAACCGACC
GTCCTGAGGATTTTTACCGCATACCCGCCCTTGCAGTAACAAAGGATGGAACCCTGCTTGCCGTAACCGATTTGCGCTAT
AAAAATAACAGCGATTTAGGAAATAACCACCGGATTGACTTATTAATTAAACGCTCGGAAGATAACGGTAAAGCATGGTC
GGAAGCTGTCAACATTACAAAAACTTTACCTACCGATCAAACCGGCTACGGAGACGCTGCCATCGTTGCCGACCGCGAAT
CGGACGATGTGCTTATATTGTGTGTGCACGGTAACGTAACGTATCAAGCCGGAAATGCTTCGAATCATCTGAAGGTTATT
CAATTTGTATCTCACGACGGGGGCAAAACCTTTCCGGAAAAAAAAGATATTTCCAATACCATTTTCGGGTTTAATCACTC
GTGGTTCAGTCTGTTTTTCGGTTCGGGCAGAATTATGCAGTCGCGCTATATTAAAGCCGGCAGCCATTACCGCATTTACT
CGGCTCTGTTAAGCAAACGTTTTATCCACAGCAATGACCACCATGACAATGCCGTCGTATATTCCGACGACTTCGGTTCT
ACGTGGCATGTTTTGGGAGATGCGTCTACTTCTCCCATTCCTGACGGAAATGAGGCAAAGGTGGAAGAACTGCCGGACGG
CAGCGTTATACTTTCCAGCCGTAACGGTACTGCAAACGGTAGATTGATAAATATTTTTACGTATAGCGATCCCGATACGG
GTGCGGGAAGTTGGAGCTCAAAACAATTTTTGAATCTCGGAAGCGGAAGCGGCACAAACGGGGAAATTCTTATCTTAAAG
GCTCGTAAAACCGATACAAAAGACCCGGTTTATCTTGCCTTCCAATCACTTCCCGACGGTCCGGGACGTTCAAAGGTTAC
CATTCATTGGCGCGAGCTGACTAACAATACGATAACTGCACATGATTTTGTTTCGGCTGCCACATGGAACAGCCACAGTT
ACGTGGTGCAAACCGGAGACAGCGCCTATTCGACTATGGATGTACAACGTGACGGCGGTATCGGCTTTTTATACGAAAGA
AATACACGCGGGCTTGAGTACGACATAGCCTACAAAAACCTGCCTATCGATGTCATCACAAACGGCGCTTATGAGGCTAT
TTTCCTCGGTACGGGTTCCGTGCAGTGCCCCTACACCGATTTGGAAGGCAAGCCCGTTGATCCAAGCGTAAAAGAATATT
ACAAAAACGAAAAACTGCACTGGAAAGAATAA
>unm_Q8AAK9_Bacteroides_thetaiotaomicron_VPI_5482_VAL_RefGene_NC_004663_1_557455-559089
ATGAAAAGAAATCATTATTTATTTACCCTTATTCTCTTGTTAGGGTGCTCTATCTTTGTGAAAGCTTCAGACACCGTTTT
TGTACATCAGACGCAAATTCCTATTTTAATTGAGCGGCAGGATAACGTATTGTTCTACTTTCGTTTAGATGCAAAAGAAA
GCCGGATGATGGATGAGATCGTTTTGGATTTTGGAAAGAGTGTCAATCTGTCGGATGTACAGGCAGTCAAACTCTATTAT
GGCGGTACGGAAGCTTTACAAGATAAAGGAAAGAAGAGGTTTGCACCTGTTGACTATATATCCAGTCACCGTCCGGGGAA
TACATTGGCAGCAATACCGTCTTATTCGATAAAATGTGCGGAAGCCTTGCAGCCTTCTGCAAAAGTAGTTTTGAAGAGTC
ATTATAAGTTGTTCCCGGGGATTAATTTCTTTTGGATCAGCTTGCAGATGAAGCCGGAGACTTCTCTATTCACGAAAATA
AGTTCTGAACTTCAATCAGTGAAGATCGATGGTAAAGAAGCCATTTGTGAAGAACGGTCGCCGAAAGACATCATTCATCG
AATGGCAGTGGGCGTCCGCCATGCCGGTGATGACGGTTCGGCTTCTTTCCGTATTCCCGGATTGGTAACTTCAAATAAAG
GAACGCTGCTTGGCGTATATGATGTCCGTTATAATAGCAGTGTCGATCTGCAGGAATATGTAGATGTCGGTTTGAGCCGG
AGCACGGATGGTGGCAAAACATGGGAAAAGATGCGCCTTCCTCTTTCGTTCGGTGAATACGATGGTTTGCCTGCTGCACA
GAATGGAGTAGGGGACCCTTCTATTTTGGTAGATACCCAAACGAATACAATTTGGGTTGTTGCCGCATGGACACACGGAA
TGGGTAATCAACGTGCCTGGTGGAGTTCTCATCCCGGAATGGATCTATATCAAACGGCACAACTGGTGATGGCAAAAAGT
ACGGATGACGGTAAAACCTGGTCGAAACCGATTAATATAACCGAACAAGTAAAAGACCCTTCCTGGTATTTCTTGCTTCA
GGGACCGGGACGGGGAATAACAATGAGTGATGGAACTTTAGTATTCCCTACTCAGTTTATCGACTCTACCCGTGTACCTA
ATGCCGGTATCATGTATAGTAAAGACCGCGGAAAAACATGGAAGATGCACAACATGGCACGCACCAATACAACCGAAGCG
CAAGTAGTAGAAACAGAGCCCGGAGTGCTGATGCTGAATATGCGGGATAACCGTGGAGGAAGCCGTGCTGTGGCAATTAC
AAAAGATCTGGGCAAGACATGGACAGAACATCCTTCCTCTCGGAAGGCCTTGCAGGAACCTGTATGTATGGCTAGTTTGA
TCCATGTGGAAGCTGAAGATAATGTACTTGATAAAGATATTCTTTTGTTCTCGAATCCGAATACGACCAGAGGACGCAAT
CATATAACTATTAAAGCTAGCCTGGACGATGGGCTGACCTGGCTTCCCGAACATCAGTTAATGCTGGATGAAGGAGAAGG
CTGGGGATATAGCTGTCTGACAATGATTGATCGGGAAACGATTGGTATCTTGTATGAGAGTAGTGCAGCCCACATGACAT
TTCAAGCTGTAAAACTGAAAGATTTGATTCGATGA
```
